## Supplementary Data 2 for "Emergence of the novel SARS-CoV-2 lineage P.4.1 and massive spread of P.2 in South Brazil": ncov_CVL_RS_South_America_14Abr2021.json (part 19 of 64)

```
                                                                                                                                                                                                                                                                                    "value": "20A"
                                                                                                                                                                                                                                                                                  }
                                                                                                                                                                                                                                                                                }
                                                                                                                                                                                                                                                                              }
                                                                                                                                                                                                                                                                            ],
                                                                                                                                                                                                                                                                            "name": "NODE_0001337",
                                                                                                                                                                                                                                                                            "node_attrs": {
                                                                                                                                                                                                                                                                              "clade_membership": {
                                                                                                                                                                                                                                                                                "value": "20A"
                                                                                                                                                                                                                                                                              },
                                                                                                                                                                                                                                                                              "div": 4,
                                                                                                                                                                                                                                                                              "custom_location": {
                                                                                                                                                                                                                                                                                "confidence": {
                                                                                                                                                                                                                                                                                  "Africa": 0.009844100544862134,
                                                                                                                                                                                                                                                                                  "Asia": 0.009545895845637562,
                                                                                                                                                                                                                                                                                  "Europe": 0.9744349335265672,
                                                                                                                                                                                                                                                                                  "South America": 0.004923718789024768
                                                                                                                                                                                                                                                                                },
                                                                                                                                                                                                                                                                                "entropy": 0.15003100864741478,
                                                                                                                                                                                                                                                                                "value": "Europe"
                                                                                                                                                                                                                                                                              },
                                                                                                                                                                                                                                                                              "num_date": {
                                                                                                                                                                                                                                                                                "confidence": [
                                                                                                                                                                                                                                                                                  2020.7517953501344,
                                                                                                                                                                                                                                                                                  2020.82620274379
                                                                                                                                                                                                                                                                                ],
                                                                                                                                                                                                                                                                                "value": 2020.7790692039644
                                                                                                                                                                                                                                                                              },
                                                                                                                                                                                                                                                                              "subclade_membership": {
                                                                                                                                                                                                                                                                                "value": "20A"
                                                                                                                                                                                                                                                                              }
                                                                                                                                                                                                                                                                            }
                                                                                                                                                                                                                                                                          }
                                                                                                                                                                                                                                                                        ],
                                                                                                                                                                                                                                                                        "name": "NODE_0001332",
                                                                                                                                                                                                                                                                        "node_attrs": {
                                                                                                                                                                                                                                                                          "clade_membership": {
                                                                                                                                                                                                                                                                            "value": "20A"
                                                                                                                                                                                                                                                                          },
                                                                                                                                                                                                                                                                          "div": 4,
                                                                                                                                                                                                                                                                          "custom_location": {
                                                                                                                                                                                                                                                                            "confidence": {
                                                                                                                                                                                                                                                                              "Africa": 0.07054641538548478,
                                                                                                                                                                                                                                                                              "Asia": 0.0243095188958185,
                                                                                                                                                                                                                                                                              "Europe": 0.8945786087618222,
                                                                                                                                                                                                                                                                              "South America": 0.00958410802351212
                                                                                                                                                                                                                                                                            },
                                                                                                                                                                                                                                                                            "entropy": 0.42890616930244907,
                                                                                                                                                                                                                                                                            "value": "Europe"
                                                                                                                                                                                                                                                                          },
                                                                                                                                                                                                                                                                          "num_date": {
                                                                                                                                                                                                                                                                            "confidence": [
                                                                                                                                                                                                                                                                              2020.740068557362,
                                                                                                                                                                                                                                                                              2020.785851589346
                                                                                                                                                                                                                                                                            ],
                                                                                                                                                                                                                                                                            "value": 2020.7682532263357
                                                                                                                                                                                                                                                                          },
                                                                                                                                                                                                                                                                          "subclade_membership": {
                                                                                                                                                                                                                                                                            "value": "20A"
                                                                                                                                                                                                                                                                          }
                                                                                                                                                                                                                                                                        }
                                                                                                                                                                                                                                                                      }
                                                                                                                                                                                                                                                                    ],
                                                                                                                                                                                                                                                                    "name": "NODE_0001331",
                                                                                                                                                                                                                                                                    "node_attrs": {
                                                                                                                                                                                                                                                                      "clade_membership": {
                                                                                                                                                                                                                                                                        "value": "20A"
                                                                                                                                                                                                                                                                      },
                                                                                                                                                                                                                                                                      "div": 4,
                                                                                                                                                                                                                                                                      "custom_location": {
                                                                                                                                                                                                                                                                        "confidence": {
                                                                                                                                                                                                                                                                          "Africa": 0.5200197989562065,
                                                                                                                                                                                                                                                                          "Asia": 0.013988785263557272,
                                                                                                                                                                                                                                                                          "Europe": 0.4560988280829677,
                                                                                                                                                                                                                                                                          "South America": 0.009067677807897844
                                                                                                                                                                                                                                                                        },
                                                                                                                                                                                                                                                                        "entropy": 0.806722104323986,
                                                                                                                                                                                                                                                                        "value": "Africa"
                                                                                                                                                                                                                                                                      },
                                                                                                                                                                                                                                                                      "num_date": {
                                                                                                                                                                                                                                                                        "confidence": [
                                                                                                                                                                                                                                                                          2020.7108857785145,
                                                                                                                                                                                                                                                                          2020.7838846074997
                                                                                                                                                                                                                                                                        ],
                                                                                                                                                                                                                                                                        "value": 2020.747545524543
                                                                                                                                                                                                                                                                      },
                                                                                                                                                                                                                                                                      "subclade_membership": {
                                                                                                                                                                                                                                                                        "value": "20A"
                                                                                                                                                                                                                                                                      }
                                                                                                                                                                                                                                                                    }
                                                                                                                                                                                                                                                                  }
                                                                                                                                                                                                                                                                ],
                                                                                                                                                                                                                                                                "name": "NODE_0001327",
                                                                                                                                                                                                                                                                "node_attrs": {
                                                                                                                                                                                                                                                                  "clade_membership": {
                                                                                                                                                                                                                                                                    "value": "20A"
                                                                                                                                                                                                                                                                  },
                                                                                                                                                                                                                                                                  "div": 4,
                                                                                                                                                                                                                                                                  "custom_location": {
                                                                                                                                                                                                                                                                    "confidence": {
                                                                                                                                                                                                                                                                      "Africa": 0.4872022448579276,
                                                                                                                                                                                                                                                                      "Asia": 0.016558536186908078,
                                                                                                                                                                                                                                                                      "Europe": 0.4861738054153319,
                                                                                                                                                                                                                                                                      "South America": 0.008607623882608268
                                                                                                                                                                                                                                                                    },
                                                                                                                                                                                                                                                                    "entropy": 0.8196776586102785,
                                                                                                                                                                                                                                                                    "value": "Africa"
                                                                                                                                                                                                                                                                  },
                                                                                                                                                                                                                                                                  "num_date": {
                                                                                                                                                                                                                                                                    "confidence": [
                                                                                                                                                                                                                                                                      2020.7109916173754,
                                                                                                                                                                                                                                                                      2020.7477716358526
                                                                                                                                                                                                                                                                    ],
                                                                                                                                                                                                                                                                    "value": 2020.7373726031647
                                                                                                                                                                                                                                                                  },
                                                                                                                                                                                                                                                                  "subclade_membership": {
                                                                                                                                                                                                                                                                    "value": "20A"
                                                                                                                                                                                                                                                                  }
                                                                                                                                                                                                                                                                }
                                                                                                                                                                                                                                                              }
                                                                                                                                                                                                                                                            ],
                                                                                                                                                                                                                                                            "name": "NODE_0001324",
                                                                                                                                                                                                                                                            "node_attrs": {
                                                                                                                                                                                                                                                              "clade_membership": {
                                                                                                                                                                                                                                                                "value": "20A"
                                                                                                                                                                                                                                                              },
                                                                                                                                                                                                                                                              "div": 4,
                                                                                                                                                                                                                                                              "custom_location": {
                                                                                                                                                                                                                                                                "confidence": {
                                                                                                                                                                                                                                                                  "Africa": 0.3853457778621677,
                                                                                                                                                                                                                                                                  "Asia": 0.04180227612670019,
                                                                                                                                                                                                                                                                  "Europe": 0.546993206584996,
                                                                                                                                                                                                                                                                  "South America": 0.015490411930392911
                                                                                                                                                                                                                                                                },
                                                                                                                                                                                                                                                                "entropy": 0.9429406658775149,
                                                                                                                                                                                                                                                                "value": "Europe"
                                                                                                                                                                                                                                                              },
                                                                                                                                                                                                                                                              "num_date": {
                                                                                                                                                                                                                                                                "confidence": [
                                                                                                                                                                                                                                                                  2020.6895655231597,
                                                                                                                                                                                                                                                                  2020.7446766087367
                                                                                                                                                                                                                                                                ],
                                                                                                                                                                                                                                                                "value": 2020.7242087534212
                                                                                                                                                                                                                                                              },
                                                                                                                                                                                                                                                              "subclade_membership": {
                                                                                                                                                                                                                                                                "value": "20A"
                                                                                                                                                                                                                                                              }
                                                                                                                                                                                                                                                            }
                                                                                                                                                                                                                                                          }
                                                                                                                                                                                                                                                        ],
                                                                                                                                                                                                                                                        "name": "NODE_0001323",
                                                                                                                                                                                                                                                        "node_attrs": {
                                                                                                                                                                                                                                                          "clade_membership": {
                                                                                                                                                                                                                                                            "value": "20A"
                                                                                                                                                                                                                                                          },
                                                                                                                                                                                                                                                          "div": 4,
                                                                                                                                                                                                                                                          "custom_location": {
                                                                                                                                                                                                                                                            "confidence": {
                                                                                                                                                                                                                                                              "Africa": 0.4635865731683844,
                                                                                                                                                                                                                                                              "Asia": 0.12370950799595476,
                                                                                                                                                                                                                                                              "Europe": 0.39455403933772515,
                                                                                                                                                                                                                                                              "South America": 0.01598490075335034
                                                                                                                                                                                                                                                            },
                                                                                                                                                                                                                                                            "entropy": 1.0620147322850266,
                                                                                                                                                                                                                                                            "value": "Africa"
                                                                                                                                                                                                                                                          },
                                                                                                                                                                                                                                                          "num_date": {
                                                                                                                                                                                                                                                            "confidence": [
                                                                                                                                                                                                                                                              2020.6582164801378,
                                                                                                                                                                                                                                                              2020.7388381269307
                                                                                                                                                                                                                                                            ],
                                                                                                                                                                                                                                                            "value": 2020.7072439871895
                                                                                                                                                                                                                                                          },
                                                                                                                                                                                                                                                          "subclade_membership": {
                                                                                                                                                                                                                                                            "value": "20A"
                                                                                                                                                                                                                                                          }
                                                                                                                                                                                                                                                        }
                                                                                                                                                                                                                                                      }
                                                                                                                                                                                                                                                    ],
                                                                                                                                                                                                                                                    "name": "NODE_0001322",
                                                                                                                                                                                                                                                    "node_attrs": {
                                                                                                                                                                                                                                                      "clade_membership": {
                                                                                                                                                                                                                                                        "value": "20A"
                                                                                                                                                                                                                                                      },
                                                                                                                                                                                                                                                      "div": 4,
                                                                                                                                                                                                                                                      "custom_location": {
                                                                                                                                                                                                                                                        "confidence": {
                                                                                                                                                                                                                                                          "Africa": 0.06842864935200758,
                                                                                                                                                                                                                                                          "Asia": 0.5171730412180934,
                                                                                                                                                                                                                                                          "Europe": 0.4005391428650972,
                                                                                                                                                                                                                                                          "South America": 0.012937145798373394
                                                                                                                                                                                                                                                        },
                                                                                                                                                                                                                                                        "entropy": 0.954344470019868,
                                                                                                                                                                                                                                                        "value": "Asia"
                                                                                                                                                                                                                                                      },
                                                                                                                                                                                                                                                      "num_date": {
                                                                                                                                                                                                                                                        "confidence": [
                                                                                                                                                                                                                                                          2020.6302025980867,
                                                                                                                                                                                                                                                          2020.7307736846144
                                                                                                                                                                                                                                                        ],
                                                                                                                                                                                                                                                        "value": 2020.6837142897646
                                                                                                                                                                                                                                                      },
                                                                                                                                                                                                                                                      "subclade_membership": {
                                                                                                                                                                                                                                                        "value": "20A"
                                                                                                                                                                                                                                                      }
                                                                                                                                                                                                                                                    }
                                                                                                                                                                                                                                                  }
                                                                                                                                                                                                                                                ],
                                                                                                                                                                                                                                                "name": "NODE_0001320",
                                                                                                                                                                                                                                                "node_attrs": {
                                                                                                                                                                                                                                                  "clade_membership": {
                                                                                                                                                                                                                                                    "value": "20A"
                                                                                                                                                                                                                                                  },
                                                                                                                                                                                                                                                  "div": 4,
                                                                                                                                                                                                                                                  "custom_location": {
                                                                                                                                                                                                                                                    "confidence": {
                                                                                                                                                                                                                                                      "Africa": 0.012088599490191672,
                                                                                                                                                                                                                                                      "Asia": 0.38327886097850716,
                                                                                                                                                                                                                                                      "Europe": 0.5956876759418238,
                                                                                                                                                                                                                                                      "South America": 0.008138793316364985
                                                                                                                                                                                                                                                    },
                                                                                                                                                                                                                                                    "entropy": 0.7749030870200319,
                                                                                                                                                                                                                                                    "value": "Europe"
                                                                                                                                                                                                                                                  },
                                                                                                                                                                                                                                                  "num_date": {
                                                                                                                                                                                                                                                    "confidence": [
                                                                                                                                                                                                                                                      2020.588499492097,
                                                                                                                                                                                                                                                      2020.6931268271094
                                                                                                                                                                                                                                                    ],
                                                                                                                                                                                                                                                    "value": 2020.6492034144596
                                                                                                                                                                                                                                                  },
                                                                                                                                                                                                                                                  "subclade_membership": {
                                                                                                                                                                                                                                                    "value": "20A"
                                                                                                                                                                                                                                                  }
                                                                                                                                                                                                                                                }
                                                                                                                                                                                                                                              }
                                                                                                                                                                                                                                            ],
                                                                                                                                                                                                                                            "name": "NODE_0001317",
                                                                                                                                                                                                                                            "node_attrs": {
                                                                                                                                                                                                                                              "clade_membership": {
                                                                                                                                                                                                                                                "value": "20A"
                                                                                                                                                                                                                                              },
                                                                                                                                                                                                                                              "div": 4,
                                                                                                                                                                                                                                              "custom_location": {
                                                                                                                                                                                                                                                "confidence": {
                                                                                                                                                                                                                                                  "Africa": 0.0031737546564227954,
                                                                                                                                                                                                                                                  "Asia": 0.476115100917479,
                                                                                                                                                                                                                                                  "Europe": 0.5116814190237279,
                                                                                                                                                                                                                                                  "South America": 0.007088051079720132
                                                                                                                                                                                                                                                },
                                                                                                                                                                                                                                                "entropy": 0.762131858954379,
                                                                                                                                                                                                                                                "value": "Europe"
                                                                                                                                                                                                                                              },
                                                                                                                                                                                                                                              "num_date": {
                                                                                                                                                                                                                                                "confidence": [
                                                                                                                                                                                                                                                  2020.5689850995839,
                                                                                                                                                                                                                                                  2020.684753199616
                                                                                                                                                                                                                                                ],
                                                                                                                                                                                                                                                "value": 2020.6018510761692
                                                                                                                                                                                                                                              },
                                                                                                                                                                                                                                              "subclade_membership": {
                                                                                                                                                                                                                                                "value": "20A"
                                                                                                                                                                                                                                              }
                                                                                                                                                                                                                                            }
                                                                                                                                                                                                                                          }
                                                                                                                                                                                                                                        ],
                                                                                                                                                                                                                                        "name": "NODE_0001314",
                                                                                                                                                                                                                                        "node_attrs": {
                                                                                                                                                                                                                                          "clade_membership": {
                                                                                                                                                                                                                                            "value": "20A"
                                                                                                                                                                                                                                          },
                                                                                                                                                                                                                                          "div": 4,
                                                                                                                                                                                                                                          "custom_location": {
                                                                                                                                                                                                                                            "confidence": {
                                                                                                                                                                                                                                              "Asia": 0.4995880761793812,
                                                                                                                                                                                                                                              "Europe": 0.4706237966592392,
                                                                                                                                                                                                                                              "North America": 0.01501552888889008,
                                                                                                                                                                                                                                              "South America": 0.011947468456197041
                                                                                                                                                                                                                                            },
                                                                                                                                                                                                                                            "entropy": 0.8347074893774562,
                                                                                                                                                                                                                                            "value": "Asia"
                                                                                                                                                                                                                                          },
                                                                                                                                                                                                                                          "num_date": {
                                                                                                                                                                                                                                            "confidence": [
                                                                                                                                                                                                                                              2020.5553194538352,
                                                                                                                                                                                                                                              2020.6408397663788
                                                                                                                                                                                                                                            ],
                                                                                                                                                                                                                                            "value": 2020.5832807998834
                                                                                                                                                                                                                                          },
                                                                                                                                                                                                                                          "subclade_membership": {
                                                                                                                                                                                                                                            "value": "20A"
                                                                                                                                                                                                                                          }
                                                                                                                                                                                                                                        }
                                                                                                                                                                                                                                      }
                                                                                                                                                                                                                                    ],
                                                                                                                                                                                                                                    "name": "NODE_0001312",
                                                                                                                                                                                                                                    "node_attrs": {
                                                                                                                                                                                                                                      "clade_membership": {
                                                                                                                                                                                                                                        "value": "20A"
                                                                                                                                                                                                                                      },
                                                                                                                                                                                                                                      "div": 4,
                                                                                                                                                                                                                                      "custom_location": {
                                                                                                                                                                                                                                        "confidence": {
                                                                                                                                                                                                                                          "Asia": 0.8229139465212376,
                                                                                                                                                                                                                                          "Europe": 0.15721686107946656,
                                                                                                                                                                                                                                          "North America": 0.010691987943703815,
                                                                                                                                                                                                                                          "South America": 0.007699411770055893
                                                                                                                                                                                                                                        },
                                                                                                                                                                                                                                        "entropy": 0.5473382416417559,
                                                                                                                                                                                                                                        "value": "Asia"
                                                                                                                                                                                                                                      },
                                                                                                                                                                                                                                      "num_date": {
                                                                                                                                                                                                                                        "confidence": [
                                                                                                                                                                                                                                          2020.5355135478808,
                                                                                                                                                                                                                                          2020.583837209623
                                                                                                                                                                                                                                        ],
                                                                                                                                                                                                                                        "value": 2020.5676948788832
                                                                                                                                                                                                                                      },
                                                                                                                                                                                                                                      "subclade_membership": {
                                                                                                                                                                                                                                        "value": "20A"
                                                                                                                                                                                                                                      }
                                                                                                                                                                                                                                    }
                                                                                                                                                                                                                                  }
                                                                                                                                                                                                                                ],
                                                                                                                                                                                                                                "name": "NODE_0001311",
                                                                                                                                                                                                                                "node_attrs": {
                                                                                                                                                                                                                                  "clade_membership": {
                                                                                                                                                                                                                                    "value": "20A"
                                                                                                                                                                                                                                  },
                                                                                                                                                                                                                                  "div": 4,
                                                                                                                                                                                                                                  "custom_location": {
                                                                                                                                                                                                                                    "confidence": {
                                                                                                                                                                                                                                      "Asia": 0.9746152962750452,
                                                                                                                                                                                                                                      "Europe": 0.02311605094311955,
                                                                                                                                                                                                                                      "South America": 0.001418432923853148
                                                                                                                                                                                                                                    },
                                                                                                                                                                                                                                    "entropy": 0.12811505548106972,
                                                                                                                                                                                                                                    "value": "Asia"
                                                                                                                                                                                                                                  },
                                                                                                                                                                                                                                  "num_date": {
                                                                                                                                                                                                                                    "confidence": [
                                                                                                                                                                                                                                      2020.5008266602074,
                                                                                                                                                                                                                                      2020.576926956527
                                                                                                                                                                                                                                    ],
                                                                                                                                                                                                                                    "value": 2020.5471636353668
                                                                                                                                                                                                                                  },
                                                                                                                                                                                                                                  "subclade_membership": {
                                                                                                                                                                                                                                    "value": "20A"
                                                                                                                                                                                                                                  }
                                                                                                                                                                                                                                }
                                                                                                                                                                                                                              }
                                                                                                                                                                                                                            ],
                                                                                                                                                                                                                            "name": "NODE_0001308",
                                                                                                                                                                                                                            "node_attrs": {
                                                                                                                                                                                                                              "clade_membership": {
                                                                                                                                                                                                                                "value": "20A"
                                                                                                                                                                                                                              },
                                                                                                                                                                                                                              "div": 4,
                                                                                                                                                                                                                              "custom_location": {
                                                                                                                                                                                                                                "confidence": {
                                                                                                                                                                                                                                  "Africa": 0.002573619416212387,
                                                                                                                                                                                                                                  "Asia": 0.9817968111416436,
                                                                                                                                                                                                                                  "Europe": 0.014349507854403358,
                                                                                                                                                                                                                                  "South America": 0.0012169297001718511
                                                                                                                                                                                                                                },
                                                                                                                                                                                                                                "entropy": 0.10311452210537256,
                                                                                                                                                                                                                                "value": "Asia"
                                                                                                                                                                                                                              },
                                                                                                                                                                                                                              "num_date": {
                                                                                                                                                                                                                                "confidence": [
                                                                                                                                                                                                                                  2020.4787468612708,
                                                                                                                                                                                                                                  2020.5483685428717
                                                                                                                                                                                                                                ],
                                                                                                                                                                                                                                "value": 2020.5222336802824
                                                                                                                                                                                                                              },
                                                                                                                                                                                                                              "subclade_membership": {
                                                                                                                                                                                                                                "value": "20A"
                                                                                                                                                                                                                              }
                                                                                                                                                                                                                            }
                                                                                                                                                                                                                          }
                                                                                                                                                                                                                        ],
                                                                                                                                                                                                                        "name": "NODE_0001307",
                                                                                                                                                                                                                        "node_attrs": {
                                                                                                                                                                                                                          "clade_membership": {
                                                                                                                                                                                                                            "value": "20A"
                                                                                                                                                                                                                          },
                                                                                                                                                                                                                          "div": 4,
                                                                                                                                                                                                                          "custom_location": {
                                                                                                                                                                                                                            "confidence": {
                                                                                                                                                                                                                              "Africa": 0.04717462816045154,
                                                                                                                                                                                                                              "Asia": 0.900224033620959,
                                                                                                                                                                                                                              "Europe": 0.046912038744767744,
                                                                                                                                                                                                                              "South America": 0.0054504211946924865
                                                                                                                                                                                                                            },
                                                                                                                                                                                                                            "entropy": 0.41284203825932747,
                                                                                                                                                                                                                            "value": "Asia"
                                                                                                                                                                                                                          },
                                                                                                                                                                                                                          "num_date": {
                                                                                                                                                                                                                            "confidence": [
                                                                                                                                                                                                                              2020.4165995965207,
                                                                                                                                                                                                                              2020.543972279864
                                                                                                                                                                                                                            ],
                                                                                                                                                                                                                            "value": 2020.4961473607843
                                                                                                                                                                                                                          },
                                                                                                                                                                                                                          "subclade_membership": {
                                                                                                                                                                                                                            "value": "20A"
                                                                                                                                                                                                                          }
                                                                                                                                                                                                                        }
                                                                                                                                                                                                                      }
                                                                                                                                                                                                                    ],
                                                                                                                                                                                                                    "name": "NODE_0001306",
                                                                                                                                                                                                                    "node_attrs": {
                                                                                                                                                                                                                      "clade_membership": {
                                                                                                                                                                                                                        "value": "20A"
                                                                                                                                                                                                                      },
                                                                                                                                                                                                                      "div": 4,
                                                                                                                                                                                                                      "custom_location": {
                                                                                                                                                                                                                        "confidence": {
                                                                                                                                                                                                                          "Africa": 0.0040262639076646435,
                                                                                                                                                                                                                          "Asia": 0.9658738530944727,
                                                                                                                                                                                                                          "Europe": 0.028283485656648323,
                                                                                                                                                                                                                          "South America": 0.001734402012153473
                                                                                                                                                                                                                        },
                                                                                                                                                                                                                        "entropy": 0.16845815196668648,
                                                                                                                                                                                                                        "value": "Asia"
                                                                                                                                                                                                                      },
                                                                                                                                                                                                                      "num_date": {
                                                                                                                                                                                                                        "confidence": [
                                                                                                                                                                                                                          2020.411102454075,
                                                                                                                                                                                                                          2020.5381759910351
                                                                                                                                                                                                                        ],
                                                                                                                                                                                                                        "value": 2020.4505631284544
                                                                                                                                                                                                                      },
                                                                                                                                                                                                                      "subclade_membership": {
                                                                                                                                                                                                                        "value": "20A"
                                                                                                                                                                                                                      }
                                                                                                                                                                                                                    }
                                                                                                                                                                                                                  }
                                                                                                                                                                                                                ],
                                                                                                                                                                                                                "name": "NODE_0001304",
                                                                                                                                                                                                                "node_attrs": {
                                                                                                                                                                                                                  "clade_membership": {
                                                                                                                                                                                                                    "value": "20A"
                                                                                                                                                                                                                  },
                                                                                                                                                                                                                  "div": 4,
                                                                                                                                                                                                                  "custom_location": {
                                                                                                                                                                                                                    "confidence": {
                                                                                                                                                                                                                      "Africa": 0.0017438294753918016,
                                                                                                                                                                                                                      "Asia": 0.9081037574562215,
                                                                                                                                                                                                                      "Europe": 0.08690016393973427,
                                                                                                                                                                                                                      "South America": 0.003048519082323938
                                                                                                                                                                                                                    },
                                                                                                                                                                                                                    "entropy": 0.33048723116057793,
                                                                                                                                                                                                                    "value": "Asia"
                                                                                                                                                                                                                  },
                                                                                                                                                                                                                  "num_date": {
                                                                                                                                                                                                                    "confidence": [
                                                                                                                                                                                                                      2020.3950286566856,
                                                                                                                                                                                                                      2020.4391673939335
                                                                                                                                                                                                                    ],
                                                                                                                                                                                                                    "value": 2020.419422605736
                                                                                                                                                                                                                  },
                                                                                                                                                                                                                  "subclade_membership": {
                                                                                                                                                                                                                    "value": "20A"
                                                                                                                                                                                                                  }
                                                                                                                                                                                                                }
                                                                                                                                                                                                              }
                                                                                                                                                                                                            ],
                                                                                                                                                                                                            "name": "NODE_0001300",
                                                                                                                                                                                                            "node_attrs": {
                                                                                                                                                                                                              "clade_membership": {
                                                                                                                                                                                                                "value": "20A"
                                                                                                                                                                                                              },
                                                                                                                                                                                                              "div": 4,
                                                                                                                                                                                                              "custom_location": {
                                                                                                                                                                                                                "confidence": {
                                                                                                                                                                                                                  "Africa": 0.006103278200339721,
                                                                                                                                                                                                                  "Asia": 0.3365534285989803,
                                                                                                                                                                                                                  "Europe": 0.6479436916169231,
                                                                                                                                                                                                                  "South America": 0.00854953511270325
                                                                                                                                                                                                                },
                                                                                                                                                                                                                "entropy": 0.7261021963268055,
                                                                                                                                                                                                                "value": "Europe"
                                                                                                                                                                                                              },
                                                                                                                                                                                                              "num_date": {
                                                                                                                                                                                                                "confidence": [
                                                                                                                                                                                                                  2020.3833027562218,
                                                                                                                                                                                                                  2020.419955023093
                                                                                                                                                                                                                ],
                                                                                                                                                                                                                "value": 2020.406992864357
                                                                                                                                                                                                              },
                                                                                                                                                                                                              "subclade_membership": {
                                                                                                                                                                                                                "value": "20A"
                                                                                                                                                                                                              }
                                                                                                                                                                                                            }
                                                                                                                                                                                                          }
                                                                                                                                                                                                        ],
                                                                                                                                                                                                        "name": "NODE_0001296",
                                                                                                                                                                                                        "node_attrs": {
                                                                                                                                                                                                          "clade_membership": {
                                                                                                                                                                                                            "value": "20A"
                                                                                                                                                                                                          },
                                                                                                                                                                                                          "div": 4,
                                                                                                                                                                                                          "custom_location": {
                                                                                                                                                                                                            "confidence": {
                                                                                                                                                                                                              "Africa": 0.0235415546811808,
                                                                                                                                                                                                              "Asia": 0.10211597768091053,
                                                                                                                                                                                                              "Europe": 0.8626085607844332,
                                                                                                                                                                                                              "South America": 0.00990109238667158
                                                                                                                                                                                                            },
                                                                                                                                                                                                            "entropy": 0.5066149527622237,
                                                                                                                                                                                                            "value": "Europe"
                                                                                                                                                                                                          },
                                                                                                                                                                                                          "num_date": {
                                                                                                                                                                                                            "confidence": [
                                                                                                                                                                                                              2020.3609396543727,
                                                                                                                                                                                                              2020.4166957603927
                                                                                                                                                                                                            ],
                                                                                                                                                                                                            "value": 2020.3907929859015
                                                                                                                                                                                                          },
                                                                                                                                                                                                          "subclade_membership": {
                                                                                                                                                                                                            "value": "20A"
                                                                                                                                                                                                          }
                                                                                                                                                                                                        }
                                                                                                                                                                                                      }
                                                                                                                                                                                                    ],
                                                                                                                                                                                                    "name": "NODE_0001292",
                                                                                                                                                                                                    "node_attrs": {
                                                                                                                                                                                                      "clade_membership": {
                                                                                                                                                                                                        "value": "20A"
                                                                                                                                                                                                      },
                                                                                                                                                                                                      "div": 4,
                                                                                                                                                                                                      "custom_location": {
                                                                                                                                                                                                        "confidence": {
                                                                                                                                                                                                          "Africa": 0.1261283201349794,
                                                                                                                                                                                                          "Asia": 0.0534480447784333,
                                                                                                                                                                                                          "Europe": 0.8065687309941902,
                                                                                                                                                                                                          "South America": 0.012592519101806074
                                                                                                                                                                                                        },
                                                                                                                                                                                                        "entropy": 0.6552028722981735,
                                                                                                                                                                                                        "value": "Europe"
                                                                                                                                                                                                      },
                                                                                                                                                                                                      "num_date": {
                                                                                                                                                                                                        "confidence": [
                                                                                                                                                                                                          2020.3514483104748,
                                                                                                                                                                                                          2020.410082696819
                                                                                                                                                                                                        ],
                                                                                                                                                                                                        "value": 2020.371746885249
                                                                                                                                                                                                      },
                                                                                                                                                                                                      "subclade_membership": {
                                                                                                                                                                                                        "value": "20A"
                                                                                                                                                                                                      }
                                                                                                                                                                                                    }
                                                                                                                                                                                                  }
                                                                                                                                                                                                ],
                                                                                                                                                                                                "name": "NODE_0001284",
                                                                                                                                                                                                "node_attrs": {
                                                                                                                                                                                                  "clade_membership": {
                                                                                                                                                                                                    "value": "20A"
                                                                                                                                                                                                  },
                                                                                                                                                                                                  "div": 4,
                                                                                                                                                                                                  "custom_location": {
                                                                                                                                                                                                    "confidence": {
                                                                                                                                                                                                      "Africa": 0.042216802785372966,
                                                                                                                                                                                                      "Asia": 0.031585840317904026,
                                                                                                                                                                                                      "Europe": 0.9166858523760191,
                                                                                                                                                                                                      "South America": 0.007953504488742885
                                                                                                                                                                                                    },
                                                                                                                                                                                                    "entropy": 0.37147412353725,
                                                                                                                                                                                                    "value": "Europe"
                                                                                                                                                                                                  },
                                                                                                                                                                                                  "num_date": {
                                                                                                                                                                                                    "confidence": [
                                                                                                                                                                                                      2020.3427743916534,
                                                                                                                                                                                                      2020.3749469429813
                                                                                                                                                                                                    ],
                                                                                                                                                                                                    "value": 2020.361707363857
                                                                                                                                                                                                  },
                                                                                                                                                                                                  "subclade_membership": {
                                                                                                                                                                                                    "value": "20A"
                                                                                                                                                                                                  }
                                                                                                                                                                                                }
                                                                                                                                                                                              }
                                                                                                                                                                                            ],
                                                                                                                                                                                            "name": "NODE_0001282",
                                                                                                                                                                                            "node_attrs": {
                                                                                                                                                                                              "clade_membership": {
                                                                                                                                                                                                "value": "20A"
                                                                                                                                                                                              },
                                                                                                                                                                                              "div": 4,
                                                                                                                                                                                              "custom_location": {
                                                                                                                                                                                                "confidence": {
                                                                                                                                                                                                  "Africa": 0.04643333656898983,
                                                                                                                                                                                                  "Asia": 0.014862540877624864,
                                                                                                                                                                                                  "Europe": 0.9208722532332703,
                                                                                                                                                                                                  "South America": 0.009649598546108048
                                                                                                                                                                                                },
                                                                                                                                                                                                "entropy": 0.36579177164826104,
                                                                                                                                                                                                "value": "Europe"
                                                                                                                                                                                              },
                                                                                                                                                                                              "num_date": {
                                                                                                                                                                                                "confidence": [
                                                                                                                                                                                                  2020.3326575008814,
                                                                                                                                                                                                  2020.369800351754
                                                                                                                                                                                                ],
                                                                                                                                                                                                "value": 2020.352734755736
                                                                                                                                                                                              },
                                                                                                                                                                                              "subclade_membership": {
                                                                                                                                                                                                "value": "20A"
                                                                                                                                                                                              }
                                                                                                                                                                                            }
                                                                                                                                                                                          }
                                                                                                                                                                                        ],
                                                                                                                                                                                        "name": "NODE_0001281",
                                                                                                                                                                                        "node_attrs": {
                                                                                                                                                                                          "clade_membership": {
                                                                                                                                                                                            "value": "20A"
                                                                                                                                                                                          },
                                                                                                                                                                                          "div": 4,
                                                                                                                                                                                          "custom_location": {
                                                                                                                                                                                            "confidence": {
                                                                                                                                                                                              "Africa": 0.014984128870435527,
                                                                                                                                                                                              "Europe": 0.8946995718508431,
                                                                                                                                                                                              "North America": 0.06804184351012288,
                                                                                                                                                                                              "South America": 0.013306484580837032
                                                                                                                                                                                            },
                                                                                                                                                                                            "entropy": 0.4460909541991942,
                                                                                                                                                                                            "value": "Europe"
                                                                                                                                                                                          },
                                                                                                                                                                                          "num_date": {
                                                                                                                                                                                            "confidence": [
                                                                                                                                                                                              2020.3226697530256,
                                                                                                                                                                                              2020.3662961360392
                                                                                                                                                                                            ],
                                                                                                                                                                                            "value": 2020.3442969566279
                                                                                                                                                                                          },
                                                                                                                                                                                          "subclade_membership": {
                                                                                                                                                                                            "value": "20A"
                                                                                                                                                                                          }
                                                                                                                                                                                        }
                                                                                                                                                                                      }
                                                                                                                                                                                    ],
                                                                                                                                                                                    "name": "NODE_0001280",
                                                                                                                                                                                    "node_attrs": {
                                                                                                                                                                                      "clade_membership": {
                                                                                                                                                                                        "value": "20A"
                                                                                                                                                                                      },
                                                                                                                                                                                      "div": 4,
                                                                                                                                                                                      "custom_location": {
                                                                                                                                                                                        "confidence": {
                                                                                                                                                                                          "Africa": 0.01771733531086255,
                                                                                                                                                                                          "Europe": 0.2117091929841693,
                                                                                                                                                                                          "North America": 0.7535546986629494,
                                                                                                                                                                                          "South America": 0.013128353293363176
                                                                                                                                                                                        },
                                                                                                                                                                                        "entropy": 0.6923426918172311,
                                                                                                                                                                                        "value": "North America"
                                                                                                                                                                                      },
                                                                                                                                                                                      "num_date": {
                                                                                                                                                                                        "confidence": [
                                                                                                                                                                                          2020.313411337817,
                                                                                                                                                                                          2020.3584647381465
                                                                                                                                                                                        ],
                                                                                                                                                                                        "value": 2020.3340011586213
                                                                                                                                                                                      },
                                                                                                                                                                                      "subclade_membership": {
                                                                                                                                                                                        "value": "20A"
                                                                                                                                                                                      }
                                                                                                                                                                                    }
                                                                                                                                                                                  }
                                                                                                                                                                                ],
                                                                                                                                                                                "name": "NODE_0001274",
                                                                                                                                                                                "node_attrs": {
                                                                                                                                                                                  "clade_membership": {
                                                                                                                                                                                    "value": "20A"
                                                                                                                                                                                  },
                                                                                                                                                                                  "div": 4,
                                                                                                                                                                                  "custom_location": {
                                                                                                                                                                                    "confidence": {
                                                                                                                                                                                      "Africa": 0.0649481076551366,
                                                                                                                                                                                      "Europe": 0.1541517564938725,
                                                                                                                                                                                      "North America": 0.7585100255143663,
                                                                                                                                                                                      "South America": 0.01773734643517312
                                                                                                                                                                                    },
                                                                                                                                                                                    "entropy": 0.7725930243834938,
                                                                                                                                                                                    "value": "North America"
                                                                                                                                                                                  },
                                                                                                                                                                                  "num_date": {
                                                                                                                                                                                    "confidence": [
                                                                                                                                                                                      2020.3094977693152,
                                                                                                                                                                                      2020.340667810716
                                                                                                                                                                                    ],
                                                                                                                                                                                    "value": 2020.3287832019298
                                                                                                                                                                                  },
                                                                                                                                                                                  "subclade_membership": {
                                                                                                                                                                                    "value": "20A"
                                                                                                                                                                                  }
                                                                                                                                                                                }
                                                                                                                                                                              }
                                                                                                                                                                            ],
                                                                                                                                                                            "name": "NODE_0001273",
                                                                                                                                                                            "node_attrs": {
                                                                                                                                                                              "clade_membership": {
                                                                                                                                                                                "value": "20A"
                                                                                                                                                                              },
                                                                                                                                                                              "div": 4,
                                                                                                                                                                              "custom_location": {
                                                                                                                                                                                "confidence": {
                                                                                                                                                                                  "Africa": 0.9298628571959635,
                                                                                                                                                                                  "Europe": 0.04615616308597845,
                                                                                                                                                                                  "North America": 0.01438824295309598,
                                                                                                                                                                                  "South America": 0.007192985106228005
                                                                                                                                                                                },
                                                                                                                                                                                "entropy": 0.32084567553241583,
                                                                                                                                                                                "value": "Africa"
                                                                                                                                                                              },
                                                                                                                                                                              "num_date": {
                                                                                                                                                                                "confidence": [
                                                                                                                                                                                  2020.3029975179136,
                                                                                                                                                                                  2020.3349390713713
                                                                                                                                                                                ],
                                                                                                                                                                                "value": 2020.3234142722579
                                                                                                                                                                              },
                                                                                                                                                                              "subclade_membership": {
                                                                                                                                                                                "value": "20A"
                                                                                                                                                                              }
                                                                                                                                                                            }
                                                                                                                                                                          }
                                                                                                                                                                        ],
                                                                                                                                                                        "name": "NODE_0001270",
                                                                                                                                                                        "node_attrs": {
                                                                                                                                                                          "clade_membership": {
                                                                                                                                                                            "value": "20A"
                                                                                                                                                                          },
                                                                                                                                                                          "div": 4,
                                                                                                                                                                          "custom_location": {
                                                                                                                                                                            "confidence": {
                                                                                                                                                                              "Africa": 0.9670423261944036,
                                                                                                                                                                              "Asia": 0.0011439203671041295,
                                                                                                                                                                              "Europe": 0.028944464368652823,
                                                                                                                                                                              "South America": 0.001958270583132512
                                                                                                                                                                            },
                                                                                                                                                                            "entropy": 0.16135587877337945,
                                                                                                                                                                            "value": "Africa"
                                                                                                                                                                          },
                                                                                                                                                                          "num_date": {
                                                                                                                                                                            "confidence": [
                                                                                                                                                                              2020.292174360649,
                                                                                                                                                                              2020.3272616264762
                                                                                                                                                                            ],
                                                                                                                                                                            "value": 2020.3151573404527
                                                                                                                                                                          },
                                                                                                                                                                          "subclade_membership": {
                                                                                                                                                                            "value": "20A"
                                                                                                                                                                          }
                                                                                                                                                                        }
                                                                                                                                                                      }
                                                                                                                                                                    ],
                                                                                                                                                                    "name": "NODE_0001261",
                                                                                                                                                                    "node_attrs": {
                                                                                                                                                                      "clade_membership": {
                                                                                                                                                                        "value": "20A"
                                                                                                                                                                      },
                                                                                                                                                                      "div": 4,
                                                                                                                                                                      "custom_location": {
                                                                                                                                                                        "confidence": {
                                                                                                                                                                          "Africa": 0.8967795107605157,
                                                                                                                                                                          "Asia": 0.0032681940989270587,
                                                                                                                                                                          "Europe": 0.09695231570752211,
                                                                                                                                                                          "South America": 0.002755674213493259
                                                                                                                                                                        },
                                                                                                                                                                        "entropy": 0.3610210118437673,
                                                                                                                                                                        "value": "Africa"
                                                                                                                                                                      },
                                                                                                                                                                      "num_date": {
                                                                                                                                                                        "confidence": [
                                                                                                                                                                          2020.2829782636072,
                                                                                                                                                                          2020.318610868135
                                                                                                                                                                        ],
                                                                                                                                                                        "value": 2020.3023965492775
                                                                                                                                                                      },
                                                                                                                                                                      "subclade_membership": {
                                                                                                                                                                        "value": "20A"
                                                                                                                                                                      }
                                                                                                                                                                    }
                                                                                                                                                                  }
                                                                                                                                                                ],
                                                                                                                                                                "name": "NODE_0001259",
                                                                                                                                                                "node_attrs": {
                                                                                                                                                                  "clade_membership": {
                                                                                                                                                                    "value": "20A"
                                                                                                                                                                  },
                                                                                                                                                                  "div": 4,
                                                                                                                                                                  "custom_location": {
                                                                                                                                                                    "confidence": {
                                                                                                                                                                      "Africa": 0.7835057514529347,
                                                                                                                                                                      "Asia": 0.010046298446883924,
                                                                                                                                                                      "Europe": 0.20156883442692647,
                                                                                                                                                                      "South America": 0.004587264203163443
                                                                                                                                                                    },
                                                                                                                                                                    "entropy": 0.5874502629808562,
                                                                                                                                                                    "value": "Africa"
                                                                                                                                                                  },
                                                                                                                                                                  "num_date": {
                                                                                                                                                                    "confidence": [
                                                                                                                                                                      2020.2681275144319,
                                                                                                                                                                      2020.3080768246273
                                                                                                                                                                    ],
                                                                                                                                                                    "value": 2020.2927805503018
                                                                                                                                                                  },
                                                                                                                                                                  "subclade_membership": {
                                                                                                                                                                    "value": "20A"
                                                                                                                                                                  }
                                                                                                                                                                }
                                                                                                                                                              }
                                                                                                                                                            ],
                                                                                                                                                            "name": "NODE_0001256",
                                                                                                                                                            "node_attrs": {
                                                                                                                                                              "clade_membership": {
                                                                                                                                                                "value": "20A"
                                                                                                                                                              },
                                                                                                                                                              "div": 4,
                                                                                                                                                              "custom_location": {
                                                                                                                                                                "confidence": {
                                                                                                                                                                  "Africa": 0.5933561792211253,
                                                                                                                                                                  "Asia": 0.044313519179194606,
                                                                                                                                                                  "Europe": 0.3530837478136358,
                                                                                                                                                                  "South America": 0.008739734465929483
                                                                                                                                                                },
                                                                                                                                                                "entropy": 0.8609677919731891,
                                                                                                                                                                "value": "Africa"
                                                                                                                                                              },
                                                                                                                                                              "num_date": {
                                                                                                                                                                "confidence": [
                                                                                                                                                                  2020.2511734940015,
                                                                                                                                                                  2020.3038108758788
                                                                                                                                                                ],
                                                                                                                                                                "value": 2020.282615955887
                                                                                                                                                              },
                                                                                                                                                              "subclade_membership": {
                                                                                                                                                                "value": "20A"
                                                                                                                                                              }
                                                                                                                                                            }
                                                                                                                                                          }
                                                                                                                                                        ],
                                                                                                                                                        "name": "NODE_0001253",
                                                                                                                                                        "node_attrs": {
                                                                                                                                                          "clade_membership": {
                                                                                                                                                            "value": "20A"
                                                                                                                                                          },
                                                                                                                                                          "div": 4,
                                                                                                                                                          "custom_location": {
                                                                                                                                                            "confidence": {
                                                                                                                                                              "Africa": 0.22653350568473954,
                                                                                                                                                              "Asia": 0.23807632873382903,
                                                                                                                                                              "Europe": 0.5186823620820707,
                                                                                                                                                              "South America": 0.015943626898315875
                                                                                                                                                            },
                                                                                                                                                            "entropy": 1.0905164317242015,
                                                                                                                                                            "value": "Europe"
                                                                                                                                                          },
                                                                                                                                                          "num_date": {
                                                                                                                                                            "confidence": [
                                                                                                                                                              2020.2428318801146,
                                                                                                                                                              2020.299747792548
                                                                                                                                                            ],
                                                                                                                                                            "value": 2020.2751608717228
                                                                                                                                                          },
                                                                                                                                                          "subclade_membership": {
                                                                                                                                                            "value": "20A"
                                                                                                                                                          }
                                                                                                                                                        }
                                                                                                                                                      }
                                                                                                                                                    ],
                                                                                                                                                    "name": "NODE_0001251",
                                                                                                                                                    "node_attrs": {
                                                                                                                                                      "clade_membership": {
                                                                                                                                                        "value": "20A"
                                                                                                                                                      },
                                                                                                                                                      "div": 4,
                                                                                                                                                      "custom_location": {
                                                                                                                                                        "confidence": {
                                                                                                                                                          "Africa": 0.19393182532034553,
                                                                                                                                                          "Asia": 0.27487319538072846,
                                                                                                                                                          "Europe": 0.50639612410822,
                                                                                                                                                          "South America": 0.023923730712548223
                                                                                                                                                        },
                                                                                                                                                        "entropy": 1.1136538022555929,
                                                                                                                                                        "value": "Europe"
                                                                                                                                                      },
                                                                                                                                                      "num_date": {
                                                                                                                                                        "confidence": [
                                                                                                                                                          2020.2263491625174,
                                                                                                                                                          2020.29418461466
                                                                                                                                                        ],
                                                                                                                                                        "value": 2020.2575383371202
                                                                                                                                                      },
                                                                                                                                                      "subclade_membership": {
                                                                                                                                                        "value": "20A"
                                                                                                                                                      }
                                                                                                                                                    }
                                                                                                                                                  }
                                                                                                                                                ],
                                                                                                                                                "name": "NODE_0001248",
                                                                                                                                                "node_attrs": {
                                                                                                                                                  "clade_membership": {
                                                                                                                                                    "value": "20A"
                                                                                                                                                  },
                                                                                                                                                  "div": 4,
                                                                                                                                                  "custom_location": {
                                                                                                                                                    "confidence": {
                                                                                                                                                      "Africa": 0.059053744385302025,
                                                                                                                                                      "Asia": 0.1734614369217897,
                                                                                                                                                      "Europe": 0.7087502956937588,
                                                                                                                                                      "South America": 0.056317119741023026
                                                                                                                                                    },
                                                                                                                                                    "entropy": 0.8925159247788299,
                                                                                                                                                    "value": "Europe"
                                                                                                                                                  },
                                                                                                                                                  "num_date": {
                                                                                                                                                    "confidence": [
                                                                                                                                                      2020.2255445517228,
                                                                                                                                                      2020.2779002378475
                                                                                                                                                    ],
                                                                                                                                                    "value": 2020.249174811697
                                                                                                                                                  },
                                                                                                                                                  "subclade_membership": {
                                                                                                                                                    "value": "20A"
                                                                                                                                                  }
                                                                                                                                                }
                                                                                                                                              }
                                                                                                                                            ],
                                                                                                                                            "name": "NODE_0001239",
                                                                                                                                            "node_attrs": {
                                                                                                                                              "clade_membership": {
                                                                                                                                                "value": "20A"
                                                                                                                                              },
                                                                                                                                              "div": 4,
                                                                                                                                              "custom_location": {
                                                                                                                                                "confidence": {
                                                                                                                                                  "Africa": 0.04430068339308001,
                                                                                                                                                  "Asia": 0.21403359045607473,
                                                                                                                                                  "Europe": 0.5398397363096094,
                                                                                                                                                  "South America": 0.18929660885386687
                                                                                                                                                },
                                                                                                                                                "entropy": 1.1730037450687676,
                                                                                                                                                "value": "Europe"
                                                                                                                                              },
                                                                                                                                              "num_date": {
                                                                                                                                                "confidence": [
                                                                                                                                                  2020.224890169292,
                                                                                                                                                  2020.2765922987762
                                                                                                                                                ],
                                                                                                                                                "value": 2020.248940067561
                                                                                                                                              },
                                                                                                                                              "subclade_membership": {
                                                                                                                                                "value": "20A"
                                                                                                                                              }
                                                                                                                                            }
                                                                                                                                          }
                                                                                                                                        ],
                                                                                                                                        "name": "NODE_0001235",
                                                                                                                                        "node_attrs": {
                                                                                                                                          "clade_membership": {
                                                                                                                                            "value": "20A"
                                                                                                                                          },
                                                                                                                                          "div": 4,
                                                                                                                                          "custom_location": {
                                                                                                                                            "confidence": {
                                                                                                                                              "Asia": 0.05461410415890906,
                                                                                                                                              "Europe": 0.35779548525805577,
                                                                                                                                              "North America": 0.027131171762916188,
                                                                                                                                              "South America": 0.5452037611283111
                                                                                                                                            },
                                                                                                                                            "entropy": 1.0216037184126503,
                                                                                                                                            "value": "South America"
                                                                                                                                          },
                                                                                                                                          "num_date": {
                                                                                                                                            "confidence": [
                                                                                                                                              2020.215061904737,
                                                                                                                                              2020.2532775887662
                                                                                                                                            ],
                                                                                                                                            "value": 2020.232721362262
                                                                                                                                          },
                                                                                                                                          "subclade_membership": {
                                                                                                                                            "value": "20A"
                                                                                                                                          }
                                                                                                                                        }
                                                                                                                                      }
                                                                                                                                    ],
                                                                                                                                    "name": "NODE_0001231",
                                                                                                                                    "node_attrs": {
                                                                                                                                      "clade_membership": {
                                                                                                                                        "value": "20A"
                                                                                                                                      },
                                                                                                                                      "div": 4,
                                                                                                                                      "custom_location": {
                                                                                                                                        "confidence": {
                                                                                                                                          "Africa": 0.018039593743457483,
                                                                                                                                          "Asia": 0.02786429570861359,
                                                                                                                                          "Europe": 0.35424922567288164,
                                                                                                                                          "South America": 0.5921907155834871
                                                                                                                                        },
                                                                                                                                        "entropy": 0.8898460929267835,
                                                                                                                                        "value": "South America"
                                                                                                                                      },
                                                                                                                                      "num_date": {
                                                                                                                                        "confidence": [
                                                                                                                                          2020.2107068293446,
                                                                                                                                          2020.2452108080422
                                                                                                                                        ],
                                                                                                                                        "value": 2020.2248528210623
                                                                                                                                      },
                                                                                                                                      "subclade_membership": {
                                                                                                                                        "value": "20A"
                                                                                                                                      }
                                                                                                                                    }
                                                                                                                                  }
                                                                                                                                ],
                                                                                                                                "name": "NODE_0001189",
                                                                                                                                "node_attrs": {
                                                                                                                                  "clade_membership": {
                                                                                                                                    "value": "20A"
                                                                                                                                  },
                                                                                                                                  "div": 4,
                                                                                                                                  "custom_location": {
                                                                                                                                    "confidence": {
                                                                                                                                      "Africa": 0.07783368472066948,
                                                                                                                                      "Asia": 0.024983533196453266,
                                                                                                                                      "Europe": 0.7342794288846852,
                                                                                                                                      "South America": 0.15984474299303658
                                                                                                                                    },
                                                                                                                                    "entropy": 0.829927430781076,
                                                                                                                                    "value": "Europe"
                                                                                                                                  },
                                                                                                                                  "num_date": {
                                                                                                                                    "confidence": [
                                                                                                                                      2020.2079010201528,
                                                                                                                                      2020.239931065555
                                                                                                                                    ],
                                                                                                                                    "value": 2020.2248528210623
                                                                                                                                  },
                                                                                                                                  "subclade_membership": {
                                                                                                                                    "value": "20A"
                                                                                                                                  }
                                                                                                                                }
                                                                                                                              }
                                                                                                                            ],
                                                                                                                            "name": "NODE_0001170",
                                                                                                                            "node_attrs": {
                                                                                                                              "clade_membership": {
                                                                                                                                "value": "20A"
                                                                                                                              },
                                                                                                                              "div": 4,
                                                                                                                              "custom_location": {
                                                                                                                                "confidence": {
                                                                                                                                  "Africa": 0.09717981869927414,
                                                                                                                                  "Asia": 0.02821227392873148,
                                                                                                                                  "Europe": 0.7994531849101507,
                                                                                                                                  "South America": 0.07128734229404132
                                                                                                                                },
                                                                                                                                "entropy": 0.716903020367516,
                                                                                                                                "value": "Europe"
                                                                                                                              },
                                                                                                                              "num_date": {
                                                                                                                                "confidence": [
                                                                                                                                  2020.1987495916012,
                                                                                                                                  2020.2338112823452
                                                                                                                                ],
                                                                                                                                "value": 2020.2163237451093
                                                                                                                              },
                                                                                                                              "subclade_membership": {
                                                                                                                                "value": "20A"
                                                                                                                              }
                                                                                                                            }
                                                                                                                          }
                                                                                                                        ],
                                                                                                                        "name": "NODE_0001166",
                                                                                                                        "node_attrs": {
                                                                                                                          "clade_membership": {
                                                                                                                            "value": "20A"
                                                                                                                          },
                                                                                                                          "div": 4,
                                                                                                                          "custom_location": {
                                                                                                                            "confidence": {
                                                                                                                              "Africa": 0.2891325428376013,
                                                                                                                              "Asia": 0.018168677528513283,
                                                                                                                              "Europe": 0.6524007745021917,
                                                                                                                              "South America": 0.03875444439411692
                                                                                                                            },
                                                                                                                            "entropy": 0.8469183818403717,
                                                                                                                            "value": "Europe"
                                                                                                                          },
                                                                                                                          "num_date": {
                                                                                                                            "confidence": [
                                                                                                                              2020.192964306423,
                                                                                                                              2020.2319385039673
                                                                                                                            ],
                                                                                                                            "value": 2020.2153560146046
                                                                                                                          },
                                                                                                                          "subclade_membership": {
                                                                                                                            "value": "20A"
                                                                                                                          }
                                                                                                                        }
                                                                                                                      }
                                                                                                                    ],
                                                                                                                    "name": "NODE_0001157",
                                                                                                                    "node_attrs": {
                                                                                                                      "clade_membership": {
                                                                                                                        "value": "20A"
                                                                                                                      },
                                                                                                                      "div": 4,
                                                                                                                      "custom_location": {
                                                                                                                        "confidence": {
                                                                                                                          "Africa": 0.17702689511653452,
                                                                                                                          "Asia": 0.012992481045378828,
                                                                                                                          "Europe": 0.7729285206815393,
                                                                                                                          "South America": 0.03562273450552217
                                                                                                                        },
                                                                                                                        "entropy": 0.690785823643831,
                                                                                                                        "value": "Europe"
                                                                                                                      },
                                                                                                                      "num_date": {
                                                                                                                        "confidence": [
                                                                                                                          2020.1885075248379,
                                                                                                                          2020.2208108619043
                                                                                                                        ],
                                                                                                                        "value": 2020.207806095479
                                                                                                                      },
                                                                                                                      "subclade_membership": {
                                                                                                                        "value": "20A"
                                                                                                                      }
                                                                                                                    }
                                                                                                                  }
                                                                                                                ],
                                                                                                                "name": "NODE_0001156",
                                                                                                                "node_attrs": {
                                                                                                                  "clade_membership": {
                                                                                                                    "value": "20A"
                                                                                                                  },
                                                                                                                  "div": 4,
                                                                                                                  "custom_location": {
                                                                                                                    "confidence": {
                                                                                                                      "Africa": 0.022480648725354924,
                                                                                                                      "Asia": 0.00847130585850848,
                                                                                                                      "Europe": 0.9571907653812225,
                                                                                                                      "South America": 0.009918079300485123
                                                                                                                    },
                                                                                                                    "entropy": 0.22596701593490465,
                                                                                                                    "value": "Europe"
                                                                                                                  },
                                                                                                                  "num_date": {
                                                                                                                    "confidence": [
                                                                                                                      2020.1708545187153,
                                                                                                                      2020.2163886539772
                                                                                                                    ],
                                                                                                                    "value": 2020.2074056955005
                                                                                                                  },
                                                                                                                  "subclade_membership": {
                                                                                                                    "value": "20A"
                                                                                                                  }
                                                                                                                }
                                                                                                              }
                                                                                                            ],
                                                                                                            "name": "NODE_0001153",
                                                                                                            "node_attrs": {
                                                                                                              "clade_membership": {
                                                                                                                "value": "20A"
                                                                                                              },
                                                                                                              "div": 4,
                                                                                                              "custom_location": {
                                                                                                                "confidence": {
                                                                                                                  "Asia": 0.011745461344428915,
                                                                                                                  "Europe": 0.9619090831261187,
                                                                                                                  "North America": 0.011447214728836945,
                                                                                                                  "South America": 0.00854610645812492
                                                                                                                },
                                                                                                                "entropy": 0.2141626676470048,
                                                                                                                "value": "Europe"
                                                                                                              },
                                                                                                              "num_date": {
                                                                                                                "confidence": [
                                                                                                                  2020.1687107037778,
                                                                                                                  2020.2098630949858
                                                                                                                ],
                                                                                                                "value": 2020.1993865478512
                                                                                                              },
                                                                                                              "subclade_membership": {
                                                                                                                "value": "20A"
                                                                                                              }
                                                                                                            }
                                                                                                          }
                                                                                                        ],
                                                                                                        "name": "NODE_0001147",
                                                                                                        "node_attrs": {
                                                                                                          "clade_membership": {
                                                                                                            "value": "20A"
                                                                                                          },
                                                                                                          "div": 4,
                                                                                                          "custom_location": {
                                                                                                            "confidence": {
                                                                                                              "Africa": 0.006797276784295553,
                                                                                                              "Asia": 0.027396314330493048,
                                                                                                              "Europe": 0.9527396847610932,
                                                                                                              "South America": 0.008118341488144214
                                                                                                            },
                                                                                                            "entropy": 0.24453305864693378,
                                                                                                            "value": "Europe"
                                                                                                          },
                                                                                                          "num_date": {
                                                                                                            "confidence": [
                                                                                                              2020.1590200739374,
                                                                                                              2020.2074385208218
                                                                                                            ],
                                                                                                            "value": 2020.1902295194689
                                                                                                          },
                                                                                                          "subclade_membership": {
                                                                                                            "value": "20A"
                                                                                                          }
                                                                                                        }
                                                                                                      }
                                                                                                    ],
                                                                                                    "name": "NODE_0001120",
                                                                                                    "node_attrs": {
                                                                                                      "clade_membership": {
                                                                                                        "value": "20A"
                                                                                                      },
                                                                                                      "div": 4,
                                                                                                      "custom_location": {
                                                                                                        "confidence": {
                                                                                                          "Africa": 0.002760804374596995,
                                                                                                          "Asia": 0.0212937618934705,
                                                                                                          "Europe": 0.9685310828677164,
                                                                                                          "South America": 0.006363905132877824
                                                                                                        },
                                                                                                        "entropy": 0.16896596165017375,
                                                                                                        "value": "Europe"
                                                                                                      },
                                                                                                      "num_date": {
                                                                                                        "confidence": [
                                                                                                          2020.1511276647166,
                                                                                                          2020.2056048697698
                                                                                                        ],
                                                                                                        "value": 2020.1815804911414
                                                                                                      },
                                                                                                      "subclade_membership": {
                                                                                                        "value": "20A"
                                                                                                      }
                                                                                                    }
                                                                                                  }
                                                                                                ],
                                                                                                "name": "NODE_0001098",
                                                                                                "node_attrs": {
                                                                                                  "clade_membership": {
                                                                                                    "value": "20A"
                                                                                                  },
                                                                                                  "div": 4,
                                                                                                  "custom_location": {
                                                                                                    "confidence": {
                                                                                                      "Africa": 0.0018458171072781476,
                                                                                                      "Asia": 0.029404621309205396,
                                                                                                      "Europe": 0.9603237032429484,
                                                                                                      "South America": 0.007530362726970958
                                                                                                    },
                                                                                                    "entropy": 0.19780388025611545,
                                                                                                    "value": "Europe"
                                                                                                  },
                                                                                                  "num_date": {
                                                                                                    "confidence": [
                                                                                                      2020.1497405951332,
                                                                                                      2020.1825593680294
                                                                                                    ],
                                                                                                    "value": 2020.173785026482
                                                                                                  },
                                                                                                  "subclade_membership": {
                                                                                                    "value": "20A"
                                                                                                  }
                                                                                                }
                                                                                              },
                                                                                              {
                                                                                                "branch_attrs": {
                                                                                                  "mutations": {}
                                                                                                },
                                                                                                "children": [
                                                                                                  {
                                                                                                    "branch_attrs": {
                                                                                                      "mutations": {}
                                                                                                    },
                                                                                                    "children": [
                                                                                                      {
                                                                                                        "branch_attrs": {
                                                                                                          "labels": {
                                                                                                            "aa": "ORF1a: K1202N"
                                                                                                          },
                                                                                                          "mutations": {
                                                                                                            "ORF1a": [
                                                                                                              "K1202N"
                                                                                                            ],
                                                                                                            "nuc": [
                                                                                                              "G3871T"
                                                                                                            ]
                                                                                                          }
                                                                                                        },
                                                                                                        "name": "Cuba/USAFSAM-S030/2020",
                                                                                                        "node_attrs": {

                                                                                                          "author": {
                                                                                                            "author": "Fries et al",
                                                                                                            "value": "Fries et al"
                                                                                                          },
                                                                                                          "clade_membership": {
                                                                                                            "value": "20A"
                                                                                                          },
                                                                                                          "country": {
                                                                                                            "value": "North America"
                                                                                                          },
                                                                                                          "div": 5,
                                                                                                          "division": {
                                                                                                            "value": "North America"
                                                                                                          },
                                                                                                          "division_exposure": {
                                                                                                            "value": "North America"
                                                                                                          },
                                                                                                          "genbank_accession": {
                                                                                                            "value": "MT873896.1"
                                                                                                          },
                                                                                                          "gisaid_epi_isl": {
                                                                                                            "value": "EPI_ISL_513312"
                                                                                                          },
                                                                                                          "host": {
                                                                                                            "value": "Human"
                                                                                                          },
                                                                                                          "custom_location": {
                                                                                                            "confidence": {
                                                                                                              "North America": 1.0
                                                                                                            },
                                                                                                            "entropy": -1.000088900581841e-12,
                                                                                                            "value": "North America"
                                                                                                          },
                                                                                                          "num_date": {
                                                                                                            "confidence": [
                                                                                                              2020.214480874317,
                                                                                                              2020.214480874317
                                                                                                            ],
                                                                                                            "value": 2020.214480874317
                                                                                                          },
                                                                                                          "originating_lab": {
                                                                                                            "value": "Public Health, United States Air Force School of Aerospace Medicine"
                                                                                                          },
                                                                                                          "pangolin_lineage": {
                                                                                                            "value": "B.1.378"
                                                                                                          },
                                                                                                          "recency": {
                                                                                                            "value": "Older"
                                                                                                          },
                                                                                                          "region": {
                                                                                                            "value": "North America"
                                                                                                          },
                                                                                                          "region_exposure": {
                                                                                                            "value": "North America"
                                                                                                          },

                                                                                                          "subclade_membership": {
                                                                                                            "value": "20A"
                                                                                                          },
                                                                                                          "submitting_lab": {
                                                                                                            "value": "Public Health, United States Air Force School of Aerospace Medicine"
                                                                                                          },
                                                                                                          "url": "https://www.gisaid.org"
                                                                                                        }
                                                                                                      },
                                                                                                      {
                                                                                                        "branch_attrs": {
                                                                                                          "mutations": {
                                                                                                            "nuc": [
                                                                                                              "A28133T"
                                                                                                            ]
                                                                                                          }
                                                                                                        },
                                                                                                        "children": [
                                                                                                          {
                                                                                                            "branch_attrs": {
                                                                                                              "labels": {
                                                                                                                "aa": "ORF1a: H1113Y; ORF3a: Q38R"
                                                                                                              },
                                                                                                              "mutations": {
                                                                                                                "ORF1a": [
                                                                                                                  "H1113Y"
                                                                                                                ],
                                                                                                                "ORF3a": [
                                                                                                                  "Q38R"
                                                                                                                ],
                                                                                                                "nuc": [
                                                                                                                  "C3602T",
                                                                                                                  "C6941T",
                                                                                                                  "C15324T",
                                                                                                                  "A25505G",
                                                                                                                  "C28651T"
                                                                                                                ]
                                                                                                              }
                                                                                                            },
                                                                                                            "children": [
                                                                                                              {
                                                                                                                "branch_attrs": {
                                                                                                                  "mutations": {
                                                                                                                    "nuc": [
                                                                                                                      "G227A",
                                                                                                                      "G29645T"
                                                                                                                    ]
                                                                                                                  }
                                                                                                                },
                                                                                                                "name": "Aruba/AW-RIVM-13172/2021",
                                                                                                                "node_attrs": {
                                                                                                                  "author": {
                                                                                                                    "author": "Adam Meijer et al",
                                                                                                                    "value": "Adam Meijer et al"
                                                                                                                  },
                                                                                                                  "clade_membership": {
                                                                                                                    "value": "20A"
                                                                                                                  },
                                                                                                                  "country": {
                                                                                                                    "value": "Aruba"
                                                                                                                  },
                                                                                                                  "div": 12,
                                                                                                                  "division": {
                                                                                                                    "value": "Aruba"
                                                                                                                  },
                                                                                                                  "division_exposure": {
                                                                                                                    "value": "Aruba"
                                                                                                                  },
                                                                                                                  "gisaid_epi_isl": {
                                                                                                                    "value": "EPI_ISL_1035781"
                                                                                                                  },
                                                                                                                  "host": {
                                                                                                                    "value": "Human"
                                                                                                                  },
                                                                                                                  "custom_location": {
                                                                                                                    "confidence": {
                                                                                                                      "South America": 1.0
                                                                                                                    },
                                                                                                                    "entropy": -1.000088900581841e-12,
                                                                                                                    "value": "South America"
                                                                                                                  },
                                                                                                                  "num_date": {
                                                                                                                    "confidence": [
                                                                                                                      2021.1109589041096,
                                                                                                                      2021.1109589041096
                                                                                                                    ],
                                                                                                                    "value": 2021.1109589041096
                                                                                                                  },
                                                                                                                  "originating_lab": {
                                                                                                                    "value": "Dutch COVID-19 response team"
                                                                                                                  },
                                                                                                                  "pangolin_lineage": {
                                                                                                                    "value": "B.1.221"
                                                                                                                  },
                                                                                                                  "recency": {
                                                                                                                    "value": "One week ago"
                                                                                                                  },
                                                                                                                  "region": {
                                                                                                                    "value": "South America"
                                                                                                                  },
                                                                                                                  "region_exposure": {
                                                                                                                    "value": "South America"
                                                                                                                  },
                                                                                                                  "subclade_membership": {
                                                                                                                    "value": "20A"
                                                                                                                  },
                                                                                                                  "submitting_lab": {
                                                                                                                    "value": "National Institute for Public Health and the Environment (RIVM)"
                                                                                                                  },
                                                                                                                  "url": "https://www.gisaid.org"
                                                                                                                }
                                                                                                              },
                                                                                                              {
                                                                                                                "branch_attrs": {
                                                                                                                  "labels": {
                                                                                                                    "aa": "N: P199L; ORF3a: G172R, V202L; S: S98F"
                                                                                                                  },
                                                                                                                  "mutations": {
                                                                                                                    "N": [
                                                                                                                      "P199L"
                                                                                                                    ],
                                                                                                                    "ORF3a": [
                                                                                                                      "G172R",
                                                                                                                      "V202L"
                                                                                                                    ],
                                                                                                                    "S": [
                                                                                                                      "S98F"
                                                                                                                    ],
                                                                                                                    "nuc": [
                                                                                                                      "C21855T",
                                                                                                                      "G25906C",
                                                                                                                      "G25996T",
                                                                                                                      "C28869T"
                                                                                                                    ]
                                                                                                                  }
                                                                                                                },
                                                                                                                "children": [
                                                                                                                  {
                                                                                                                    "branch_attrs": {
                                                                                                                      "mutations": {
                                                                                                                        "nuc": [
                                                                                                                          "A16044T",
                                                                                                                          "T28133A"
                                                                                                                        ]
                                                                                                                      }
                                                                                                                    },
                                                                                                                    "children": [
                                                                                                                      {
                                                                                                                        "branch_attrs": {
                                                                                                                          "labels": {
                                                                                                                            "aa": "E: R69I; ORF1a: L3606F; ORF3a: K21N"
                                                                                                                          },
                                                                                                                          "mutations": {
                                                                                                                            "E": [
                                                                                                                              "R69I"
                                                                                                                            ],
                                                                                                                            "ORF1a": [
                                                                                                                              "L3606F"
                                                                                                                            ],
                                                                                                                            "ORF3a": [
                                                                                                                              "K21N"
                                                                                                                            ],
                                                                                                                            "nuc": [
                                                                                                                              "G3901A",
                                                                                                                              "G11083T",
                                                                                                                              "G25455T",
                                                                                                                              "G26450T"
                                                                                                                            ]
                                                                                                                          }
                                                                                                                        },
                                                                                                                        "name": "Poland/NIPH-NIH-01/2020",
                                                                                                                        "node_attrs": {

                                                                                                                          "author": {
                                                                                                                            "author": "Wo\u0142kowicz Tomasz et al",
                                                                                                                            "value": "Wo\u0142kowicz Tomasz et al"
                                                                                                                          },
                                                                                                                          "clade_membership": {
                                                                                                                            "value": "20A"
                                                                                                                          },
                                                                                                                          "country": {
                                                                                                                            "value": "Europe"
                                                                                                                          },
                                                                                                                          "div": 20,
                                                                                                                          "division": {
                                                                                                                            "value": "Europe"
                                                                                                                          },
                                                                                                                          "division_exposure": {
                                                                                                                            "value": "Europe"
                                                                                                                          },
                                                                                                                          "gisaid_epi_isl": {
                                                                                                                            "value": "EPI_ISL_882957"
                                                                                                                          },
                                                                                                                          "host": {
                                                                                                                            "value": "Human"
                                                                                                                          },
                                                                                                                          "custom_location": {
                                                                                                                            "confidence": {
                                                                                                                              "Europe": 1.0
                                                                                                                            },
                                                                                                                            "entropy": -1.000088900581841e-12,
                                                                                                                            "value": "Europe"
                                                                                                                          },
                                                                                                                          "num_date": {
                                                                                                                            "confidence": [
                                                                                                                              2020.8756830601094,
                                                                                                                              2020.8756830601094
                                                                                                                            ],
                                                                                                                            "value": 2020.8756830601094
                                                                                                                          },
                                                                                                                          "originating_lab": {
                                                                                                                            "value": "Specjalistyczny Szpital im. Dra A. Soko\u0142owskiego"
                                                                                                                          },
                                                                                                                          "pangolin_lineage": {
                                                                                                                            "value": "B.1.221"
                                                                                                                          },
                                                                                                                          "recency": {
                                                                                                                            "value": "Older"
                                                                                                                          },
                                                                                                                          "region": {
                                                                                                                            "value": "Europe"
                                                                                                                          },
                                                                                                                          "region_exposure": {
                                                                                                                            "value": "Europe"
                                                                                                                          },

                                                                                                                          "subclade_membership": {
                                                                                                                            "value": "20A"
                                                                                                                          },
                                                                                                                          "submitting_lab": {
                                                                                                                            "value": "National Institute of Public Health - National Institute of Hygiene"
                                                                                                                          },
                                                                                                                          "url": "https://www.gisaid.org"
                                                                                                                        }
                                                                                                                      },
                                                                                                                      {
                                                                                                                        "branch_attrs": {
                                                                                                                          "labels": {
                                                                                                                            "aa": "ORF1b: V1021F; ORF6: F7L"
                                                                                                                          },
                                                                                                                          "mutations": {
                                                                                                                            "ORF1b": [
                                                                                                                              "V1021F"
                                                                                                                            ],
                                                                                                                            "ORF6": [
                                                                                                                              "F7L"
                                                                                                                            ],
                                                                                                                            "nuc": [
                                                                                                                              "T7942C",
                                                                                                                              "C15720T",
                                                                                                                              "G16528T",
                                                                                                                              "T27220C",
                                                                                                                              "G29254A"
                                                                                                                            ]
                                                                                                                          }
                                                                                                                        },
                                                                                                                        "name": "Estonia/146580/2021",
                                                                                                                        "node_attrs": {

                                                                                                                          "author": {
                                                                                                                            "author": "Liidia Dotsenko et al",
                                                                                                                            "value": "Liidia Dotsenko et al"
                                                                                                                          },
                                                                                                                          "clade_membership": {
                                                                                                                            "value": "20A"
                                                                                                                          },
                                                                                                                          "country": {
                                                                                                                            "value": "Europe"
                                                                                                                          },
                                                                                                                          "div": 21,
                                                                                                                          "division": {
                                                                                                                            "value": "Europe"
                                                                                                                          },
                                                                                                                          "division_exposure": {
                                                                                                                            "value": "Europe"
                                                                                                                          },
                                                                                                                          "gisaid_epi_isl": {
                                                                                                                            "value": "EPI_ISL_1020323"
                                                                                                                          },
                                                                                                                          "host": {
                                                                                                                            "value": "Human"
                                                                                                                          },
                                                                                                                          "custom_location": {
                                                                                                                            "confidence": {
                                                                                                                              "Europe": 1.0
                                                                                                                            },
                                                                                                                            "entropy": -1.000088900581841e-12,
                                                                                                                            "value": "Europe"
                                                                                                                          },
                                                                                                                          "num_date": {
                                                                                                                            "confidence": [
                                                                                                                              2021.0150684931507,
                                                                                                                              2021.0150684931507
                                                                                                                            ],
                                                                                                                            "value": 2021.0150684931507
                                                                                                                          },
                                                                                                                          "originating_lab": {
                                                                                                                            "value": "Laboratory of Communicable Diseases"
                                                                                                                          },
                                                                                                                          "pangolin_lineage": {
                                                                                                                            "value": "B.1.221"
                                                                                                                          },
                                                                                                                          "recency": {
                                                                                                                            "value": "One month ago"
                                                                                                                          },
                                                                                                                          "region": {
                                                                                                                            "value": "Europe"
                                                                                                                          },
                                                                                                                          "region_exposure": {
                                                                                                                            "value": "Europe"
                                                                                                                          },

                                                                                                                          "subclade_membership": {
                                                                                                                            "value": "20A"
                                                                                                                          },
                                                                                                                          "submitting_lab": {
                                                                                                                            "value": "Laboratory of Communicable Diseases"
                                                                                                                          },
                                                                                                                          "url": "https://www.gisaid.org"
                                                                                                                        }
                                                                                                                      }
                                                                                                                    ],
                                                                                                                    "name": "NODE_0000548",
                                                                                                                    "node_attrs": {
                                                                                                                      "clade_membership": {
                                                                                                                        "value": "20A"
                                                                                                                      },
                                                                                                                      "div": 16,
                                                                                                                      "custom_location": {
                                                                                                                        "confidence": {
                                                                                                                          "Africa": 0.002908769678960761,
                                                                                                                          "Asia": 0.011117323098896728,
                                                                                                                          "Europe": 0.8973712405857006,
                                                                                                                          "South America": 0.08680519647460752
                                                                                                                        },
                                                                                                                        "entropy": 0.38884587160997774,
                                                                                                                        "value": "Europe"
                                                                                                                      },
                                                                                                                      "num_date": {
                                                                                                                        "confidence": [
                                                                                                                          2020.7254298244259,
                                                                                                                          2020.8542196232463
                                                                                                                        ],
                                                                                                                        "value": 2020.7997106821651
                                                                                                                      },
                                                                                                                      "subclade_membership": {
                                                                                                                        "value": "20A"
                                                                                                                      }
                                                                                                                    }
                                                                                                                  },
                                                                                                                  {
                                                                                                                    "branch_attrs": {
                                                                                                                      "mutations": {
                                                                                                                        "nuc": [
                                                                                                                          "T8983G"
                                                                                                                        ]
                                                                                                                      }
                                                                                                                    },
                                                                                                                    "children": [
                                                                                                                      {
                                                                                                                        "branch_attrs": {
                                                                                                                          "labels": {
                                                                                                                            "aa": "N: A182S; ORF1b: S316I"
                                                                                                                          },
                                                                                                                          "mutations": {
                                                                                                                            "N": [
                                                                                                                              "A182S"
                                                                                                                            ],
                                                                                                                            "ORF1b": [
                                                                                                                              "S316I"
                                                                                                                            ],
                                                                                                                            "nuc": [
                                                                                                                              "G14414T",
                                                                                                                              "G28817T"
                                                                                                                            ]
                                                                                                                          }
                                                                                                                        },
                                                                                                                        "name": "Curacao/CW-RIVM-21718/2020",
                                                                                                                        "node_attrs": {

                                                                                                                          "author": {
                                                                                                                            "author": "Adam Meijer et al",
                                                                                                                            "value": "Adam Meijer et al"
                                                                                                                          },
                                                                                                                          "clade_membership": {
                                                                                                                            "value": "20A"
                                                                                                                          },
                                                                                                                          "country": {
                                                                                                                            "value": "Curacao"
                                                                                                                          },
                                                                                                                          "div": 17,
                                                                                                                          "division": {
                                                                                                                            "value": "Curacao"
                                                                                                                          },
                                                                                                                          "division_exposure": {
                                                                                                                            "value": "Curacao"
                                                                                                                          },
                                                                                                                          "gisaid_epi_isl": {
                                                                                                                            "value": "EPI_ISL_1014564"
                                                                                                                          },
                                                                                                                          "host": {
                                                                                                                            "value": "Human"
                                                                                                                          },
                                                                                                                          "custom_location": {
                                                                                                                            "confidence": {
                                                                                                                              "South America": 1.0
                                                                                                                            },
                                                                                                                            "entropy": -1.000088900581841e-12,
                                                                                                                            "value": "South America"
                                                                                                                          },
                                                                                                                          "num_date": {
                                                                                                                            "confidence": [
                                                                                                                              2020.8319672131147,
                                                                                                                              2020.8319672131147
                                                                                                                            ],
                                                                                                                            "value": 2020.8319672131147
                                                                                                                          },
                                                                                                                          "originating_lab": {
                                                                                                                            "value": "Dutch COVID-19 response team"
                                                                                                                          },
                                                                                                                          "pangolin_lineage": {
                                                                                                                            "value": "B.1.221"
                                                                                                                          },
                                                                                                                          "recency": {
                                                                                                                            "value": "One month ago"
                                                                                                                          },
                                                                                                                          "region": {
                                                                                                                            "value": "South America"
                                                                                                                          },
                                                                                                                          "region_exposure": {
                                                                                                                            "value": "South America"
                                                                                                                          },
                                                                                                                          "subclade_membership": {
                                                                                                                            "value": "20A"
                                                                                                                          },
                                                                                                                          "submitting_lab": {
                                                                                                                            "value": "National Institute for Public Health and the Environment (RIVM)"
                                                                                                                          },
                                                                                                                          "url": "https://www.gisaid.org"
                                                                                                                        }
                                                                                                                      },
                                                                                                                      {
                                                                                                                        "branch_attrs": {
                                                                                                                          "labels": {
                                                                                                                            "aa": "N: L161F; ORF1b: A927S, A941T; ORF9b: G38V"
                                                                                                                          },
                                                                                                                          "mutations": {
                                                                                                                            "N": [
                                                                                                                              "L161F"
                                                                                                                            ],
                                                                                                                            "ORF1b": [
                                                                                                                              "A927S",
                                                                                                                              "A941T"
                                                                                                                            ],
                                                                                                                            "ORF9b": [
                                                                                                                              "G38V"
                                                                                                                            ],
                                                                                                                            "nuc": [
                                                                                                                              "C280T",
                                                                                                                              "C13426T",
                                                                                                                              "G16246T",
                                                                                                                              "G16288A",
                                                                                                                              "C20133T",
                                                                                                                              "A23989G",
                                                                                                                              "C25731T",
                                                                                                                              "G28396T",
                                                                                                                              "C28754T"
                                                                                                                            ]
                                                                                                                          }
                                                                                                                        },
                                                                                                                        "name": "Aruba/AW-RIVM-13171/2021",
                                                                                                                        "node_attrs": {
                                                                                                                          "author": {
                                                                                                                            "author": "Adam Meijer et al",
                                                                                                                            "value": "Adam Meijer et al"
                                                                                                                          },
                                                                                                                          "clade_membership": {
                                                                                                                            "value": "20A"
                                                                                                                          },
                                                                                                                          "country": {
                                                                                                                            "value": "Aruba"
                                                                                                                          },
                                                                                                                          "div": 24,
                                                                                                                          "division": {
                                                                                                                            "value": "Aruba"
                                                                                                                          },
                                                                                                                          "division_exposure": {
                                                                                                                            "value": "Aruba"
                                                                                                                          },
                                                                                                                          "gisaid_epi_isl": {
                                                                                                                            "value": "EPI_ISL_1035782"
                                                                                                                          },
                                                                                                                          "host": {
                                                                                                                            "value": "Human"
                                                                                                                          },
                                                                                                                          "custom_location": {
                                                                                                                            "confidence": {
                                                                                                                              "South America": 1.0
                                                                                                                            },
                                                                                                                            "entropy": -1.000088900581841e-12,
                                                                                                                            "value": "South America"
                                                                                                                          },
                                                                                                                          "num_date": {
                                                                                                                            "confidence": [
                                                                                                                              2021.1109589041096,
                                                                                                                              2021.1109589041096
                                                                                                                            ],
                                                                                                                            "value": 2021.1109589041096
                                                                                                                          },
                                                                                                                          "originating_lab": {
                                                                                                                            "value": "Dutch COVID-19 response team"
                                                                                                                          },
                                                                                                                          "pangolin_lineage": {
                                                                                                                            "value": "B.1.221"
                                                                                                                          },
                                                                                                                          "recency": {
                                                                                                                            "value": "One week ago"
                                                                                                                          },
                                                                                                                          "region": {
                                                                                                                            "value": "South America"
                                                                                                                          },
                                                                                                                          "region_exposure": {
                                                                                                                            "value": "South America"
                                                                                                                          },
                                                                                                                          "subclade_membership": {
                                                                                                                            "value": "20A"
                                                                                                                          },
                                                                                                                          "submitting_lab": {
                                                                                                                            "value": "National Institute for Public Health and the Environment (RIVM)"
                                                                                                                          },
                                                                                                                          "url": "https://www.gisaid.org"
                                                                                                                        }
                                                                                                                      }
                                                                                                                    ],
                                                                                                                    "name": "NODE_0000549",
                                                                                                                    "node_attrs": {
                                                                                                                      "clade_membership": {
                                                                                                                        "value": "20A"
                                                                                                                      },
                                                                                                                      "div": 15,
                                                                                                                      "custom_location": {
                                                                                                                        "confidence": {
                                                                                                                          "Asia": 0.0024334156274987456,
                                                                                                                          "Europe": 0.02103451739562696,
                                                                                                                          "South America": 0.9752260679743769
                                                                                                                        },
                                                                                                                        "entropy": 0.13045027162631748,
                                                                                                                        "value": "South America"
                                                                                                                      },
                                                                                                                      "num_date": {
                                                                                                                        "confidence": [
                                                                                                                          2020.7118410450548,
                                                                                                                          2020.8307499323741
                                                                                                                        ],
                                                                                                                        "value": 2020.7874410857817
                                                                                                                      },
                                                                                                                      "subclade_membership": {
                                                                                                                        "value": "20A"
                                                                                                                      }
                                                                                                                    }
                                                                                                                  }
                                                                                                                ],
                                                                                                                "name": "NODE_0000547",
                                                                                                                "node_attrs": {
                                                                                                                  "clade_membership": {
                                                                                                                    "value": "20A"
                                                                                                                  },
                                                                                                                  "div": 14,
                                                                                                                  "custom_location": {
                                                                                                                    "confidence": {
                                                                                                                      "Africa": 0.0029251888205640646,
                                                                                                                      "Asia": 0.023547075729816916,
                                                                                                                      "Europe": 0.24158975722113907,
                                                                                                                      "South America": 0.7293745696871131
                                                                                                                    },
                                                                                                                    "entropy": 0.6957441508259616,
                                                                                                                    "value": "South America"
                                                                                                                  },
                                                                                                                  "num_date": {
                                                                                                                    "confidence": [
                                                                                                                      2020.6483978553822,
                                                                                                                      2020.8160578221082
                                                                                                                    ],
                                                                                                                    "value": 2020.7473724091624
                                                                                                                  },
                                                                                                                  "subclade_membership": {
                                                                                                                    "value": "20A"
                                                                                                                  }
                                                                                                                }
                                                                                                              }
                                                                                                            ],
                                                                                                            "name": "NODE_0000546",
                                                                                                            "node_attrs": {
                                                                                                              "clade_membership": {
                                                                                                                "value": "20A"
                                                                                                              },
                                                                                                              "div": 10,
                                                                                                              "custom_location": {
                                                                                                                "confidence": {
                                                                                                                  "Asia": 0.05518323976770107,
                                                                                                                  "Europe": 0.1826074475176803,
                                                                                                                  "North America": 0.0032443818338657327,
                                                                                                                  "South America": 0.7555563011324082
                                                                                                                },
                                                                                                                "entropy": 0.7219477155064822,
                                                                                                                "value": "South America"
                                                                                                              },
                                                                                                              "num_date": {
                                                                                                                "confidence": [
                                                                                                                  2020.5055482339271,
                                                                                                                  2020.7854405971061
                                                                                                                ],
                                                                                                                "value": 2020.6286462149608
                                                                                                              },
                                                                                                              "subclade_membership": {
                                                                                                                "value": "20A"
                                                                                                              }
                                                                                                            }
                                                                                                          },
                                                                                                          {
                                                                                                            "branch_attrs": {
                                                                                                              "labels": {
                                                                                                                "aa": "N: S194L; ORF1a: T2016I, T2791I, T3287A; ORF1b: L1351F; S: A701V"
                                                                                                              },
                                                                                                              "mutations": {
                                                                                                                "N": [
                                                                                                                  "S194L"
                                                                                                                ],
                                                                                                                "ORF1a": [
                                                                                                                  "T2016I",
                                                                                                                  "T2791I",
                                                                                                                  "T3287A"
                                                                                                                ],
                                                                                                                "ORF1b": [
                                                                                                                  "L1351F"
                                                                                                                ],
                                                                                                                "S": [
                                                                                                                  "A701V"
                                                                                                                ],
                                                                                                                "nuc": [
                                                                                                                  "C6312T",
                                                                                                                  "C8637T",
                                                                                                                  "A10124G",
                                                                                                                  "C17518T",
                                                                                                                  "C21516T",
                                                                                                                  "C21622A",
                                                                                                                  "C23664T",
                                                                                                                  "C28854T"
                                                                                                                ]
                                                                                                              }
                                                                                                            },
                                                                                                            "children": [
                                                                                                              {
                                                                                                                "branch_attrs": {
                                                                                                                  "labels": {
                                                                                                                    "aa": "ORF1a: K141-, S142-, F143-"
                                                                                                                  },
                                                                                                                  "mutations": {
                                                                                                                    "ORF1a": [
                                                                                                                      "K141-",
                                                                                                                      "S142-",
                                                                                                                      "F143-"
                                                                                                                    ],
                                                                                                                    "nuc": [
                                                                                                                      "A686-",
                                                                                                                      "A687-",
                                                                                                                      "G688-",
                                                                                                                      "T689-",
                                                                                                                      "C690-",
                                                                                                                      "A691-",
                                                                                                                      "T692-",
                                                                                                                      "T693-",
                                                                                                                      "T694-"
                                                                                                                    ]
                                                                                                                  }
                                                                                                                },
                                                                                                                "name": "Malaysia/IMR-CV139158/2020",
                                                                                                                "node_attrs": {
                                                                                                                  "author": {
                                                                                                                    "author": "Suppiah J et al",
                                                                                                                    "value": "Suppiah J et al"
                                                                                                                  },
                                                                                                                  "clade_membership": {
                                                                                                                    "value": "20A"
                                                                                                                  },
                                                                                                                  "country": {
                                                                                                                    "value": "Asia"
                                                                                                                  },
                                                                                                                  "div": 13,
                                                                                                                  "division": {
                                                                                                                    "value": "Asia"
                                                                                                                  },
                                                                                                                  "division_exposure": {
                                                                                                                    "value": "Asia"
                                                                                                                  },
                                                                                                                  "gisaid_epi_isl": {
                                                                                                                    "value": "EPI_ISL_718296"
                                                                                                                  },
                                                                                                                  "host": {
                                                                                                                    "value": "Human"
                                                                                                                  },
                                                                                                                  "custom_location": {
                                                                                                                    "confidence": {
                                                                                                                      "Asia": 1.0
                                                                                                                    },
                                                                                                                    "entropy": -1.000088900581841e-12,
                                                                                                                    "value": "Asia"
                                                                                                                  },
                                                                                                                  "num_date": {
                                                                                                                    "confidence": [
                                                                                                                      2020.6680327868853,
                                                                                                                      2020.6680327868853
                                                                                                                    ],
                                                                                                                    "value": 2020.6680327868853
                                                                                                                  },
                                                                                                                  "originating_lab": {
                                                                                                                    "value": "Institute for Medical Research, Infectious Disease Research Centre, National Institutes of Health, Ministry of Health Malaysia"
                                                                                                                  },
                                                                                                                  "pangolin_lineage": {
                                                                                                                    "value": "B.1.524"
                                                                                                                  },
                                                                                                                  "recency": {
                                                                                                                    "value": "Older"
                                                                                                                  },
                                                                                                                  "region": {
                                                                                                                    "value": "Asia"
                                                                                                                  },
                                                                                                                  "region_exposure": {
                                                                                                                    "value": "Asia"
                                                                                                                  },
                                                                                                                  "subclade_membership": {
                                                                                                                    "value": "20A"
                                                                                                                  },
                                                                                                                  "submitting_lab": {
                                                                                                                    "value": "Institute for Medical Research, Infectious Disease Research Centre, National Institutes of Health, Ministry of Health Malaysia"
                                                                                                                  },
                                                                                                                  "url": "https://www.gisaid.org"
                                                                                                                }
                                                                                                              },
                                                                                                              {
                                                                                                                "branch_attrs": {
                                                                                                                  "mutations": {}
                                                                                                                },
                                                                                                                "children": [
                                                                                                                  {
                                                                                                                    "branch_attrs": {
                                                                                                                      "labels": {
                                                                                                                        "aa": "ORF1b: P2633L"
                                                                                                                      },
                                                                                                                      "mutations": {
                                                                                                                        "ORF1b": [
                                                                                                                          "P2633L"
                                                                                                                        ],
                                                                                                                        "nuc": [
                                                                                                                          "C5869T",
                                                                                                                          "C21365T",
                                                                                                                          "G29751T"
                                                                                                                        ]
                                                                                                                      }
                                                                                                                    },
                                                                                                                    "children": [
                                                                                                                      {
                                                                                                                        "branch_attrs": {
                                                                                                                          "labels": {
                                                                                                                            "aa": "ORF1a: A3220V"
                                                                                                                          },
                                                                                                                          "mutations": {
                                                                                                                            "ORF1a": [
                                                                                                                              "A3220V"
                                                                                                                            ],
                                                                                                                            "nuc": [
                                                                                                                              "C1663T",
                                                                                                                              "T4726C",
                                                                                                                              "C9924T"
                                                                                                                            ]
                                                                                                                          }
                                                                                                                        },
                                                                                                                        "name": "Malaysia/IMR_WC342015/2020",
                                                                                                                        "node_attrs": {

                                                                                                                          "author": {
                                                                                                                            "author": "Suppiah J et al",
                                                                                                                            "value": "Suppiah J et al"
                                                                                                                          },
                                                                                                                          "clade_membership": {
                                                                                                                            "value": "20A"
                                                                                                                          },
                                                                                                                          "country": {
                                                                                                                            "value": "Asia"
                                                                                                                          },
                                                                                                                          "div": 19,
                                                                                                                          "division": {
                                                                                                                            "value": "Asia"
                                                                                                                          },
                                                                                                                          "division_exposure": {
                                                                                                                            "value": "Asia"
                                                                                                                          },
                                                                                                                          "gisaid_epi_isl": {
                                                                                                                            "value": "EPI_ISL_912400"
                                                                                                                          },
                                                                                                                          "host": {
                                                                                                                            "value": "Human"
                                                                                                                          },
                                                                                                                          "custom_location": {
                                                                                                                            "confidence": {
                                                                                                                              "Asia": 1.0
                                                                                                                            },
                                                                                                                            "entropy": -1.000088900581841e-12,
                                                                                                                            "value": "Asia"
                                                                                                                          },
                                                                                                                          "num_date": {
                                                                                                                            "confidence": [
                                                                                                                              2020.954918032787,
                                                                                                                              2020.954918032787
                                                                                                                            ],
                                                                                                                            "value": 2020.954918032787
                                                                                                                          },
                                                                                                                          "originating_lab": {
                                                                                                                            "value": "Institute for Medical Research, Infectious Disease Research Centre, National Institutes of Health, Ministry of Health Malaysia"
                                                                                                                          },
                                                                                                                          "pangolin_lineage": {
                                                                                                                            "value": "B.1.524"
                                                                                                                          },
                                                                                                                          "recency": {
                                                                                                                            "value": "Older"
                                                                                                                          },
                                                                                                                          "region": {
                                                                                                                            "value": "Asia"
                                                                                                                          },
                                                                                                                          "region_exposure": {
                                                                                                                            "value": "Asia"
                                                                                                                          },

                                                                                                                          "subclade_membership": {
                                                                                                                            "value": "20A"
                                                                                                                          },
                                                                                                                          "submitting_lab": {
                                                                                                                            "value": "Institute for Medical Research, Infectious Disease Research Centre, National Institutes of Health, Ministry of Health Malaysia"
                                                                                                                          },
                                                                                                                          "url": "https://www.gisaid.org"
                                                                                                                        }
                                                                                                                      },
                                                                                                                      {
                                                                                                                        "branch_attrs": {
                                                                                                                          "labels": {
                                                                                                                            "aa": "ORF1a: A3023V"
                                                                                                                          },
                                                                                                                          "mutations": {
                                                                                                                            "ORF1a": [
                                                                                                                              "A3023V"
                                                                                                                            ],
                                                                                                                            "nuc": [
                                                                                                                              "C9333T"
                                                                                                                            ]
                                                                                                                          }
                                                                                                                        },
                                                                                                                        "name": "Malaysia/MGI_M0678/2020",
                                                                                                                        "node_attrs": {

                                                                                                                          "author": {
                                                                                                                            "author": "Mohd Noor Mat Isa et al",
                                                                                                                            "value": "Mohd Noor Mat Isa et al"
                                                                                                                          },
                                                                                                                          "clade_membership": {
                                                                                                                            "value": "20A"
                                                                                                                          },
                                                                                                                          "country": {
                                                                                                                            "value": "Asia"
                                                                                                                          },
                                                                                                                          "div": 17,
                                                                                                                          "division": {
                                                                                                                            "value": "Asia"
                                                                                                                          },
                                                                                                                          "division_exposure": {
                                                                                                                            "value": "Asia"
                                                                                                                          },
                                                                                                                          "gisaid_epi_isl": {
                                                                                                                            "value": "EPI_ISL_977592"
                                                                                                                          },
                                                                                                                          "host": {
                                                                                                                            "value": "Human"
                                                                                                                          },
                                                                                                                          "custom_location": {
                                                                                                                            "confidence": {
                                                                                                                              "Asia": 1.0
                                                                                                                            },
                                                                                                                            "entropy": -1.000088900581841e-12,
                                                                                                                            "value": "Asia"
                                                                                                                          },
                                                                                                                          "num_date": {
                                                                                                                            "confidence": [
                                                                                                                              2020.8456284153006,
                                                                                                                              2020.8456284153006
                                                                                                                            ],
                                                                                                                            "value": 2020.8456284153006
                                                                                                                          },
                                                                                                                          "originating_lab": {
                                                                                                                            "value": "Malaysia Genome Institute"
                                                                                                                          },
                                                                                                                          "pangolin_lineage": {
                                                                                                                            "value": "B.1.524"
                                                                                                                          },
                                                                                                                          "recency": {
                                                                                                                            "value": "One month ago"
                                                                                                                          },
                                                                                                                          "region": {
                                                                                                                            "value": "Asia"
                                                                                                                          },
                                                                                                                          "region_exposure": {
                                                                                                                            "value": "Asia"
                                                                                                                          },

                                                                                                                          "subclade_membership": {
                                                                                                                            "value": "20A"
                                                                                                                          },
                                                                                                                          "submitting_lab": {
                                                                                                                            "value": "Malaysia Genome Institute"
                                                                                                                          },
                                                                                                                          "url": "https://www.gisaid.org"
                                                                                                                        }
                                                                                                                      },
                                                                                                                      {
                                                                                                                        "branch_attrs": {
                                                                                                                          "mutations": {}
                                                                                                                        },
                                                                                                                        "children": [
                                                                                                                          {
                                                                                                                            "branch_attrs": {
                                                                                                                              "mutations": {
                                                                                                                                "nuc": [
                                                                                                                                  "C27630T"
                                                                                                                                ]
                                                                                                                              }
                                                                                                                            },
                                                                                                                            "name": "Malaysia/IMR-WC281546/2020",
                                                                                                                            "node_attrs": {

                                                                                                                              "author": {
                                                                                                                                "author": "Suppiah J et al",
                                                                                                                                "value": "Suppiah J et al"
                                                                                                                              },
                                                                                                                              "clade_membership": {
                                                                                                                                "value": "20A"
                                                                                                                              },
                                                                                                                              "country": {
                                                                                                                                "value": "Asia"
                                                                                                                              },
                                                                                                                              "div": 17,
                                                                                                                              "division": {
                                                                                                                                "value": "Asia"
                                                                                                                              },
                                                                                                                              "division_exposure": {
                                                                                                                                "value": "Asia"
                                                                                                                              },
                                                                                                                              "gisaid_epi_isl": {
                                                                                                                                "value": "EPI_ISL_728253"
                                                                                                                              },
                                                                                                                              "host": {
                                                                                                                                "value": "Human"
                                                                                                                              },
                                                                                                                              "custom_location": {
                                                                                                                                "confidence": {
                                                                                                                                  "Asia": 1.0
                                                                                                                                },
                                                                                                                                "entropy": -1.000088900581841e-12,
                                                                                                                                "value": "Asia"
                                                                                                                              },
                                                                                                                              "num_date": {
                                                                                                                                "confidence": [
                                                                                                                                  2020.9658469945355,
                                                                                                                                  2020.9658469945355
                                                                                                                                ],
                                                                                                                                "value": 2020.9658469945355
                                                                                                                              },
                                                                                                                              "originating_lab": {
                                                                                                                                "value": "Institute for Medical Research, Infectious Disease Research Centre, National Institutes of Health, Ministry of Health Malaysia"
                                                                                                                              },
                                                                                                                              "pangolin_lineage": {
                                                                                                                                "value": "B.1.524"
                                                                                                                              },
                                                                                                                              "recency": {
                                                                                                                                "value": "Older"
                                                                                                                              },
                                                                                                                              "region": {
                                                                                                                                "value": "Asia"
                                                                                                                              },
                                                                                                                              "region_exposure": {
                                                                                                                                "value": "Asia"
                                                                                                                              },

                                                                                                                              "subclade_membership": {
                                                                                                                                "value": "20A"
                                                                                                                              },
                                                                                                                              "submitting_lab": {
                                                                                                                                "value": "Institute for Medical Research, Infectious Disease Research Centre, National Institutes of Health, Ministry of Health Malaysia"
                                                                                                                              },
                                                                                                                              "url": "https://www.gisaid.org"
                                                                                                                            }
                                                                                                                          },
                                                                                                                          {
                                                                                                                            "branch_attrs": {
                                                                                                                              "labels": {
                                                                                                                                "aa": "ORF1a: Q556H"
                                                                                                                              },
                                                                                                                              "mutations": {
                                                                                                                                "ORF1a": [
                                                                                                                                  "Q556H"
                                                                                                                                ],
                                                                                                                                "nuc": [
                                                                                                                                  "A1933C"
                                                                                                                                ]
                                                                                                                              }
                                                                                                                            },
                                                                                                                            "name": "Malaysia/IMR_WC33879/2021",
                                                                                                                            "node_attrs": {

                                                                                                                              "author": {
                                                                                                                                "author": "Suppiah J et al",
                                                                                                                                "value": "Suppiah J et al"
                                                                                                                              },
                                                                                                                              "clade_membership": {
                                                                                                                                "value": "20A"
                                                                                                                              },
                                                                                                                              "country": {
                                                                                                                                "value": "Asia"
                                                                                                                              },
                                                                                                                              "div": 17,
                                                                                                                              "division": {
                                                                                                                                "value": "Asia"
                                                                                                                              },
                                                                                                                              "division_exposure": {
                                                                                                                                "value": "Asia"
                                                                                                                              },
                                                                                                                              "gisaid_epi_isl": {
                                                                                                                                "value": "EPI_ISL_1055263"
                                                                                                                              },
                                                                                                                              "host": {
                                                                                                                                "value": "Human"
                                                                                                                              },
                                                                                                                              "custom_location": {
                                                                                                                                "confidence": {
                                                                                                                                  "Asia": 1.0
                                                                                                                                },
                                                                                                                                "entropy": -1.000088900581841e-12,
                                                                                                                                "value": "Asia"
                                                                                                                              },
                                                                                                                              "num_date": {
                                                                                                                                "confidence": [
                                                                                                                                  2021.0342465753424,
                                                                                                                                  2021.0342465753424
                                                                                                                                ],
                                                                                                                                "value": 2021.0342465753424
                                                                                                                              },
                                                                                                                              "originating_lab": {
                                                                                                                                "value": "Institute for Medical Research, Infectious Disease Research Centre, National Institutes of Health, Ministry of Health Malaysia"
                                                                                                                              },
                                                                                                                              "pangolin_lineage": {
                                                                                                                                "value": "B.1.524"
                                                                                                                              },
                                                                                                                              "recency": {
                                                                                                                                "value": "One week ago"
                                                                                                                              },
                                                                                                                              "region": {
                                                                                                                                "value": "Asia"
                                                                                                                              },
                                                                                                                              "region_exposure": {
                                                                                                                                "value": "Asia"
                                                                                                                              },

                                                                                                                              "subclade_membership": {
                                                                                                                                "value": "20A"
                                                                                                                              },
                                                                                                                              "submitting_lab": {
                                                                                                                                "value": "Institute for Medical Research, Infectious Disease Research Centre, National Institutes of Health, Ministry of Health Malaysia"
                                                                                                                              },
                                                                                                                              "url": "https://www.gisaid.org"
                                                                                                                            }
                                                                                                                          }
                                                                                                                        ],
                                                                                                                        "name": "NODE_0001399",
                                                                                                                        "node_attrs": {
                                                                                                                          "clade_membership": {
                                                                                                                            "value": "20A"
                                                                                                                          },
                                                                                                                          "div": 16,
                                                                                                                          "custom_location": {
                                                                                                                            "confidence": {
                                                                                                                              "Asia": 0.9980722387523621,
                                                                                                                              "Europe": 0.0016628910925957244
                                                                                                                            },
                                                                                                                            "entropy": 0.014938126902014234,
                                                                                                                            "value": "Asia"
                                                                                                                          },
                                                                                                                          "num_date": {
                                                                                                                            "confidence": [
                                                                                                                              2020.8038106779181,
                                                                                                                              2020.9637070827591
                                                                                                                            ],
                                                                                                                            "value": 2020.9355158617832
                                                                                                                          },
                                                                                                                          "subclade_membership": {
                                                                                                                            "value": "20A"
                                                                                                                          }
                                                                                                                        }
                                                                                                                      }
                                                                                                                    ],
                                                                                                                    "name": "NODE_0000556",
                                                                                                                    "node_attrs": {
                                                                                                                      "clade_membership": {
                                                                                                                        "value": "20A"
                                                                                                                      },
                                                                                                                      "div": 16,
                                                                                                                      "custom_location": {
                                                                                                                        "confidence": {
                                                                                                                          "Asia": 0.9996672609090556
                                                                                                                        },
                                                                                                                        "entropy": 0.0030886387524218712,
                                                                                                                        "value": "Asia"
                                                                                                                      },
                                                                                                                      "num_date": {
                                                                                                                        "confidence": [
                                                                                                                          2020.7918312216013,
                                                                                                                          2020.842865731176
                                                                                                                        ],
                                                                                                                        "value": 2020.825767082747
                                                                                                                      },
                                                                                                                      "subclade_membership": {
                                                                                                                        "value": "20A"
                                                                                                                      }
                                                                                                                    }
                                                                                                                  },
                                                                                                                  {
                                                                                                                    "branch_attrs": {
                                                                                                                      "mutations": {}
                                                                                                                    },
                                                                                                                    "children": [
                                                                                                                      {
                                                                                                                        "branch_attrs": {
                                                                                                                          "mutations": {}
                                                                                                                        },
                                                                                                                        "children": [
                                                                                                                          {
                                                                                                                            "branch_attrs": {
                                                                                                                              "labels": {
                                                                                                                                "aa": "ORF1a: I547V"
                                                                                                                              },
                                                                                                                              "mutations": {
                                                                                                                                "ORF1a": [
                                                                                                                                  "I547V"
                                                                                                                                ],
                                                                                                                                "nuc": [
                                                                                                                                  "A1904G"
                                                                                                                                ]
                                                                                                                              }
                                                                                                                            },
                                                                                                                            "children": [
                                                                                                                              {
                                                                                                                                "branch_attrs": {
                                                                                                                                  "labels": {
                                                                                                                                    "aa": "ORF1a: P1158S; ORF1b: T730I"
                                                                                                                                  },
                                                                                                                                  "mutations": {
                                                                                                                                    "ORF1a": [
                                                                                                                                      "P1158S"
                                                                                                                                    ],
                                                                                                                                    "ORF1b": [
                                                                                                                                      "T730I"
                                                                                                                                    ],
                                                                                                                                    "nuc": [
                                                                                                                                      "C3737T",
                                                                                                                                      "C15656T",
                                                                                                                                      "G23608T"
                                                                                                                                    ]
                                                                                                                                  }
                                                                                                                                },
                                                                                                                                "name": "Singapore/1435/2020",
                                                                                                                                "node_attrs": {

                                                                                                                                  "author": {
                                                                                                                                    "author": "Tze Minn Mak et al",
                                                                                                                                    "value": "Tze Minn Mak et al"
                                                                                                                                  },
                                                                                                                                  "clade_membership": {
                                                                                                                                    "value": "20A"
                                                                                                                                  },
                                                                                                                                  "country": {
                                                                                                                                    "value": "Asia"
                                                                                                                                  },
                                                                                                                                  "div": 17,
                                                                                                                                  "division": {
                                                                                                                                    "value": "Asia"
                                                                                                                                  },
                                                                                                                                  "division_exposure": {
                                                                                                                                    "value": "Asia"
                                                                                                                                  },
                                                                                                                                  "gisaid_epi_isl": {
                                                                                                                                    "value": "EPI_ISL_693323"
                                                                                                                                  },
                                                                                                                                  "host": {
                                                                                                                                    "value": "Human"
                                                                                                                                  },
                                                                                                                                  "custom_location": {
                                                                                                                                    "confidence": {
                                                                                                                                      "Asia": 1.0
                                                                                                                                    },
                                                                                                                                    "entropy": -1.000088900581841e-12,
                                                                                                                                    "value": "Asia"
                                                                                                                                  },
                                                                                                                                  "num_date": {
                                                                                                                                    "confidence": [
                                                                                                                                      2020.905737704918,
                                                                                                                                      2020.905737704918
                                                                                                                                    ],
                                                                                                                                    "value": 2020.905737704918
                                                                                                                                  },
                                                                                                                                  "originating_lab": {
                                                                                                                                    "value": "National Public Health Laboratory, National Centre for Infectious Diseases"
                                                                                                                                  },
                                                                                                                                  "pangolin_lineage": {
                                                                                                                                    "value": "B.1.524"
                                                                                                                                  },
                                                                                                                                  "recency": {
                                                                                                                                    "value": "Older"
                                                                                                                                  },
                                                                                                                                  "region": {
                                                                                                                                    "value": "Asia"
                                                                                                                                  },
                                                                                                                                  "region_exposure": {
                                                                                                                                    "value": "Asia"
                                                                                                                                  },

                                                                                                                                  "subclade_membership": {
                                                                                                                                    "value": "20A"
                                                                                                                                  },
                                                                                                                                  "submitting_lab": {
                                                                                                                                    "value": "National Public Health Laboratory, National Centre for Infectious Diseases"
                                                                                                                                  },
                                                                                                                                  "url": "https://www.gisaid.org"
                                                                                                                                }
                                                                                                                              },
                                                                                                                              {
                                                                                                                                "branch_attrs": {
                                                                                                                                  "labels": {
                                                                                                                                    "aa": "ORF1a: G3676S; ORF1b: Q2635H"
                                                                                                                                  },
                                                                                                                                  "mutations": {
                                                                                                                                    "ORF1a": [
                                                                                                                                      "G3676S"
                                                                                                                                    ],
                                                                                                                                    "ORF1b": [
                                                                                                                                      "Q2635H"
                                                                                                                                    ],
                                                                                                                                    "nuc": [
                                                                                                                                      "G11291A",
                                                                                                                                      "G21372T",
                                                                                                                                      "A24388T"
                                                                                                                                    ]
                                                                                                                                  }
                                                                                                                                },
                                                                                                                                "name": "Malaysia/IMR_WC74104/2021",
                                                                                                                                "node_attrs": {

                                                                                                                                  "author": {
                                                                                                                                    "author": "Suppiah J et al",
                                                                                                                                    "value": "Suppiah J et al"
                                                                                                                                  },
                                                                                                                                  "clade_membership": {
                                                                                                                                    "value": "20A"
                                                                                                                                  },
                                                                                                                                  "country": {
                                                                                                                                    "value": "Asia"
                                                                                                                                  },
                                                                                                                                  "div": 17,
                                                                                                                                  "division": {
                                                                                                                                    "value": "Asia"
                                                                                                                                  },
                                                                                                                                  "division_exposure": {
                                                                                                                                    "value": "Asia"
                                                                                                                                  },
                                                                                                                                  "gisaid_epi_isl": {
                                                                                                                                    "value": "EPI_ISL_968089"
                                                                                                                                  },
                                                                                                                                  "host": {
                                                                                                                                    "value": "Human"
                                                                                                                                  },
                                                                                                                                  "custom_location": {
                                                                                                                                    "confidence": {
                                                                                                                                      "Asia": 1.0
                                                                                                                                    },
                                                                                                                                    "entropy": -1.000088900581841e-12,
                                                                                                                                    "value": "Asia"
                                                                                                                                  },
                                                                                                                                  "num_date": {
                                                                                                                                    "confidence": [
                                                                                                                                      2021.0835616438355,
                                                                                                                                      2021.0835616438355
                                                                                                                                    ],
                                                                                                                                    "value": 2021.0835616438355
                                                                                                                                  },
                                                                                                                                  "originating_lab": {
                                                                                                                                    "value": "Institute for Medical Research, Infectious Disease Research Centre, National Institutes of Health, Ministry of Health Malaysia"
                                                                                                                                  },
                                                                                                                                  "pangolin_lineage": {
                                                                                                                                    "value": "B.1.524"
                                                                                                                                  },
                                                                                                                                  "recency": {
                                                                                                                                    "value": "One month ago"
                                                                                                                                  },
                                                                                                                                  "region": {
                                                                                                                                    "value": "Asia"
                                                                                                                                  },
                                                                                                                                  "region_exposure": {
                                                                                                                                    "value": "Asia"
                                                                                                                                  },

                                                                                                                                  "subclade_membership": {
                                                                                                                                    "value": "20A"
                                                                                                                                  },
                                                                                                                                  "submitting_lab": {
                                                                                                                                    "value": "Institute for Medical Research, Infectious Disease Research Centre, National Institutes of Health, Ministry of Health Malaysia"
                                                                                                                                  },
                                                                                                                                  "url": "https://www.gisaid.org"
                                                                                                                                }
                                                                                                                              }
                                                                                                                            ],
                                                                                                                            "name": "NODE_0000553",
                                                                                                                            "node_attrs": {
                                                                                                                              "clade_membership": {
                                                                                                                                "value": "20A"
                                                                                                                              },
                                                                                                                              "div": 14,
                                                                                                                              "custom_location": {
                                                                                                                                "confidence": {
                                                                                                                                  "Asia": 0.9978694327555766,
                                                                                                                                  "Europe": 0.0018434516891912296
                                                                                                                                },
                                                                                                                                "entropy": 0.016280206297487113,
                                                                                                                                "value": "Asia"
                                                                                                                              },
                                                                                                                              "num_date": {
                                                                                                                                "confidence": [
                                                                                                                                  2020.7363447003665,
                                                                                                                                  2020.8739453077694
                                                                                                                                ],
                                                                                                                                "value": 2020.8259520432864
                                                                                                                              },
                                                                                                                              "subclade_membership": {
                                                                                                                                "value": "20A"
                                                                                                                              }
                                                                                                                            }
                                                                                                                          },
                                                                                                                          {
                                                                                                                            "branch_attrs": {
                                                                                                                              "labels": {
                                                                                                                                "aa": "ORF1a: M3752I; ORF1b: D901Y"
                                                                                                                              },
                                                                                                                              "mutations": {
                                                                                                                                "ORF1a": [
                                                                                                                                  "M3752I"
                                                                                                                                ],
                                                                                                                                "ORF1b": [
                                                                                                                                  "D901Y"
                                                                                                                                ],
                                                                                                                                "nuc": [
                                                                                                                                  "G11521T",
                                                                                                                                  "G16168T",
                                                                                                                                  "G18027T"
                                                                                                                                ]
                                                                                                                              }
                                                                                                                            },
                                                                                                                            "children": [
                                                                                                                              {
                                                                                                                                "branch_attrs": {
                                                                                                                                  "mutations": {
                                                                                                                                    "nuc": [
                                                                                                                                      "C22624T"
                                                                                                                                    ]
                                                                                                                                  }
                                                                                                                                },
                                                                                                                                "name": "Malaysia/IMR_WC346578/2020",
                                                                                                                                "node_attrs": {

                                                                                                                                  "author": {
                                                                                                                                    "author": "Suppiah J et al",
                                                                                                                                    "value": "Suppiah J et al"
                                                                                                                                  },
                                                                                                                                  "clade_membership": {
                                                                                                                                    "value": "20A"
                                                                                                                                  },
                                                                                                                                  "country": {
                                                                                                                                    "value": "Asia"
                                                                                                                                  },
                                                                                                                                  "div": 17,
                                                                                                                                  "division": {
                                                                                                                                    "value": "Asia"
                                                                                                                                  },
                                                                                                                                  "division_exposure": {
                                                                                                                                    "value": "Asia"
                                                                                                                                  },
                                                                                                                                  "gisaid_epi_isl": {
                                                                                                                                    "value": "EPI_ISL_944094"
                                                                                                                                  },
                                                                                                                                  "host": {
                                                                                                                                    "value": "Human"
                                                                                                                                  },
                                                                                                                                  "custom_location": {
                                                                                                                                    "confidence": {
                                                                                                                                      "Asia": 1.0
                                                                                                                                    },
                                                                                                                                    "entropy": -1.000088900581841e-12,
                                                                                                                                    "value": "Asia"
                                                                                                                                  },
                                                                                                                                  "num_date": {
                                                                                                                                    "confidence": [
                                                                                                                                      2020.954918032787,
                                                                                                                                      2020.954918032787
                                                                                                                                    ],
                                                                                                                                    "value": 2020.954918032787
                                                                                                                                  },
                                                                                                                                  "originating_lab": {
                                                                                                                                    "value": "Institute for Medical Research, Infectious Disease Research Centre, National Institutes of Health, Ministry of Health Malaysia"
                                                                                                                                  },
                                                                                                                                  "pangolin_lineage": {
                                                                                                                                    "value": "B.1.524"
                                                                                                                                  },
                                                                                                                                  "recency": {
                                                                                                                                    "value": "One month ago"
                                                                                                                                  },
                                                                                                                                  "region": {
                                                                                                                                    "value": "Asia"
                                                                                                                                  },
                                                                                                                                  "region_exposure": {
                                                                                                                                    "value": "Asia"
                                                                                                                                  },

                                                                                                                                  "subclade_membership": {
                                                                                                                                    "value": "20A"
                                                                                                                                  },
                                                                                                                                  "submitting_lab": {
                                                                                                                                    "value": "Institute for Medical Research, Infectious Disease Research Centre, National Institutes of Health, Ministry of Health Malaysia"
                                                                                                                                  },
                                                                                                                                  "url": "https://www.gisaid.org"
                                                                                                                                }
                                                                                                                              },
                                                                                                                              {
                                                                                                                                "branch_attrs": {
                                                                                                                                  "labels": {
                                                                                                                                    "aa": "M: H125Y"
                                                                                                                                  },
                                                                                                                                  "mutations": {
                                                                                                                                    "M": [
                                                                                                                                      "H125Y"
                                                                                                                                    ],
                                                                                                                                    "nuc": [
                                                                                                                                      "C6730T",
                                                                                                                                      "C26895T"
                                                                                                                                    ]
                                                                                                                                  }
                                                                                                                                },
                                                                                                                                "name": "Malaysia/IMR_WC91743/2021",
                                                                                                                                "node_attrs": {

                                                                                                                                  "author": {
                                                                                                                                    "author": "Suppiah J et al",
                                                                                                                                    "value": "Suppiah J et al"
                                                                                                                                  },
                                                                                                                                  "clade_membership": {
                                                                                                                                    "value": "20A"
                                                                                                                                  },
                                                                                                                                  "country": {
                                                                                                                                    "value": "Asia"
                                                                                                                                  },
                                                                                                                                  "div": 18,
                                                                                                                                  "division": {
                                                                                                                                    "value": "Asia"
                                                                                                                                  },
                                                                                                                                  "division_exposure": {
                                                                                                                                    "value": "Asia"
                                                                                                                                  },
                                                                                                                                  "gisaid_epi_isl": {
                                                                                                                                    "value": "EPI_ISL_1055262"
                                                                                                                                  },
                                                                                                                                  "host": {
                                                                                                                                    "value": "Human"
                                                                                                                                  },
                                                                                                                                  "custom_location": {
                                                                                                                                    "confidence": {
                                                                                                                                      "Asia": 1.0
                                                                                                                                    },
                                                                                                                                    "entropy": -1.000088900581841e-12,
                                                                                                                                    "value": "Asia"
                                                                                                                                  },
                                                                                                                                  "num_date": {
                                                                                                                                    "confidence": [
                                                                                                                                      2021.1164383561643,
                                                                                                                                      2021.1164383561643
                                                                                                                                    ],
                                                                                                                                    "value": 2021.1164383561643
                                                                                                                                  },
                                                                                                                                  "originating_lab": {
                                                                                                                                    "value": "Institute for Medical Research, Infectious Disease Research Centre, National Institutes of Health, Ministry of Health Malaysia"
                                                                                                                                  },
                                                                                                                                  "pangolin_lineage": {
                                                                                                                                    "value": "B.1.524"
                                                                                                                                  },
                                                                                                                                  "recency": {
                                                                                                                                    "value": "One week ago"
                                                                                                                                  },
                                                                                                                                  "region": {
                                                                                                                                    "value": "Asia"
                                                                                                                                  },
                                                                                                                                  "region_exposure": {
                                                                                                                                    "value": "Asia"
                                                                                                                                  },

                                                                                                                                  "subclade_membership": {
                                                                                                                                    "value": "20A"
                                                                                                                                  },
                                                                                                                                  "submitting_lab": {
                                                                                                                                    "value": "Institute for Medical Research, Infectious Disease Research Centre, National Institutes of Health, Ministry of Health Malaysia"
                                                                                                                                  },
                                                                                                                                  "url": "https://www.gisaid.org"
                                                                                                                                }
                                                                                                                              }
                                                                                                                            ],
                                                                                                                            "name": "NODE_0000551",
                                                                                                                            "node_attrs": {
                                                                                                                              "clade_membership": {
                                                                                                                                "value": "20A"
                                                                                                                              },
                                                                                                                              "div": 16,
                                                                                                                              "custom_location": {
                                                                                                                                "confidence": {
                                                                                                                                  "Asia": 0.9978694327555766,
                                                                                                                                  "Europe": 0.0018434516891912296
                                                                                                                                },
                                                                                                                                "entropy": 0.016280206297487113,
                                                                                                                                "value": "Asia"
                                                                                                                              },
                                                                                                                              "num_date": {
                                                                                                                                "confidence": [
                                                                                                                                  2020.8446950390457,
                                                                                                                                  2020.9536629739607
                                                                                                                                ],
                                                                                                                                "value": 2020.93541389139
                                                                                                                              },
                                                                                                                              "subclade_membership": {
                                                                                                                                "value": "20A"
                                                                                                                              }
                                                                                                                            }
                                                                                                                          }
                                                                                                                        ],
                                                                                                                        "name": "NODE_0001401",
                                                                                                                        "node_attrs": {
                                                                                                                          "clade_membership": {
                                                                                                                            "value": "20A"
                                                                                                                          },
                                                                                                                          "div": 13,
                                                                                                                          "custom_location": {
                                                                                                                            "confidence": {
                                                                                                                              "Asia": 0.997396068004264,
                                                                                                                              "Europe": 0.0022664740959951538
                                                                                                                            },
                                                                                                                            "entropy": 0.019334743827609545,
                                                                                                                            "value": "Asia"
                                                                                                                          },
                                                                                                                          "num_date": {
                                                                                                                            "confidence": [
                                                                                                                              2020.6436120586998,
                                                                                                                              2020.8234788568916
                                                                                                                            ],
                                                                                                                            "value": 2020.7718898648645
                                                                                                                          },
                                                                                                                          "subclade_membership": {
                                                                                                                            "value": "20A"
                                                                                                                          }
                                                                                                                        }
                                                                                                                      },
                                                                                                                      {
                                                                                                                        "branch_attrs": {
                                                                                                                          "mutations": {
                                                                                                                            "nuc": [
                                                                                                                              "C26079T"
                                                                                                                            ]
                                                                                                                          }
                                                                                                                        },
                                                                                                                        "children": [
                                                                                                                          {
                                                                                                                            "branch_attrs": {
                                                                                                                              "labels": {
                                                                                                                                "aa": "ORF1a: I1259V"
                                                                                                                              },
                                                                                                                              "mutations": {
                                                                                                                                "ORF1a": [
                                                                                                                                  "I1259V"
                                                                                                                                ],
                                                                                                                                "nuc": [
                                                                                                                                  "A4040G",
                                                                                                                                  "T21808C"
                                                                                                                                ]
                                                                                                                              }
                                                                                                                            },
                                                                                                                            "name": "Malaysia/UNIMAS-15755/2020",
                                                                                                                            "node_attrs": {

                                                                                                                              "author": {
                                                                                                                                "author": "David Perera et al",
                                                                                                                                "value": "David Perera et al"
                                                                                                                              },
                                                                                                                              "clade_membership": {
                                                                                                                                "value": "20A"
                                                                                                                              },
                                                                                                                              "country": {
                                                                                                                                "value": "Asia"
                                                                                                                              },
                                                                                                                              "div": 16,
                                                                                                                              "division": {
                                                                                                                                "value": "Asia"
                                                                                                                              },
                                                                                                                              "division_exposure": {
                                                                                                                                "value": "Asia"
                                                                                                                              },
                                                                                                                              "gisaid_epi_isl": {
                                                                                                                                "value": "EPI_ISL_718179"
                                                                                                                              },
                                                                                                                              "host": {
                                                                                                                                "value": "Human"
                                                                                                                              },
                                                                                                                              "custom_location": {
                                                                                                                                "confidence": {
                                                                                                                                  "Asia": 1.0
                                                                                                                                },
                                                                                                                                "entropy": -1.000088900581841e-12,
                                                                                                                                "value": "Asia"
                                                                                                                              },
                                                                                                                              "num_date": {
                                                                                                                                "confidence": [
                                                                                                                                  2020.8510928961748,
                                                                                                                                  2020.8510928961748
                                                                                                                                ],
                                                                                                                                "value": 2020.8510928961748
                                                                                                                              },
                                                                                                                              "originating_lab": {
                                                                                                                                "value": "Ministry of Health Hospitals"
                                                                                                                              },
                                                                                                                              "pangolin_lineage": {
                                                                                                                                "value": "B.1.524"
                                                                                                                              },
                                                                                                                              "recency": {
                                                                                                                                "value": "Older"
                                                                                                                              },
                                                                                                                              "region": {
                                                                                                                                "value": "Asia"
                                                                                                                              },
                                                                                                                              "region_exposure": {
                                                                                                                                "value": "Asia"
                                                                                                                              },

                                                                                                                              "subclade_membership": {
                                                                                                                                "value": "20A"
                                                                                                                              },
                                                                                                                              "submitting_lab": {
                                                                                                                                "value": "Institute of Health and Community Medicine"
                                                                                                                              },
                                                                                                                              "url": "https://www.gisaid.org"
                                                                                                                            }
                                                                                                                          },
                                                                                                                          {
                                                                                                                            "branch_attrs": {
                                                                                                                              "mutations": {}
                                                                                                                            },
                                                                                                                            "children": [
                                                                                                                              {
                                                                                                                                "branch_attrs": {
                                                                                                                                  "mutations": {
                                                                                                                                    "nuc": [
                                                                                                                                      "C9979T"
                                                                                                                                    ]
                                                                                                                                  }
                                                                                                                                },
                                                                                                                                "name": "Malaysia/HPUPM_ML6471/2020",
                                                                                                                                "node_attrs": {
                                                                                                                                  "author": {
                                                                                                                                    "author": "Mohd Noor Mat Isa et al",
                                                                                                                                    "value": "Mohd Noor Mat Isa et al"
                                                                                                                                  },
                                                                                                                                  "clade_membership": {
                                                                                                                                    "value": "20A"
                                                                                                                                  },
                                                                                                                                  "country": {
                                                                                                                                    "value": "Asia"
                                                                                                                                  },
                                                                                                                                  "div": 15,
                                                                                                                                  "division": {
                                                                                                                                    "value": "Asia"
                                                                                                                                  },
                                                                                                                                  "division_exposure": {
                                                                                                                                    "value": "Asia"
                                                                                                                                  },
                                                                                                                                  "gisaid_epi_isl": {
                                                                                                                                    "value": "EPI_ISL_861723"
                                                                                                                                  },
                                                                                                                                  "host": {
                                                                                                                                    "value": "Human"
                                                                                                                                  },
                                                                                                                                  "custom_location": {
                                                                                                                                    "confidence": {
                                                                                                                                      "Asia": 1.0
                                                                                                                                    },
                                                                                                                                    "entropy": -1.000088900581841e-12,
                                                                                                                                    "value": "Asia"
                                                                                                                                  },
                                                                                                                                  "num_date": {
                                                                                                                                    "confidence": [
                                                                                                                                      2020.8374316939892,
                                                                                                                                      2020.8374316939892
                                                                                                                                    ],
                                                                                                                                    "value": 2020.8374316939892
                                                                                                                                  },
                                                                                                                                  "originating_lab": {
                                                                                                                                    "value": "Department of Medical Microbiology, Hospital Pengajar Universiti Putra Malaysia"
                                                                                                                                  },
                                                                                                                                  "pangolin_lineage": {
                                                                                                                                    "value": "B.1.524"
                                                                                                                                  },
                                                                                                                                  "recency": {
                                                                                                                                    "value": "Older"
                                                                                                                                  },
                                                                                                                                  "region": {
                                                                                                                                    "value": "Asia"
                                                                                                                                  },
                                                                                                                                  "region_exposure": {
                                                                                                                                    "value": "Asia"
                                                                                                                                  },

                                                                                                                                  "subclade_membership": {
                                                                                                                                    "value": "20A"
                                                                                                                                  },
                                                                                                                                  "submitting_lab": {
                                                                                                                                    "value": "Malaysia Genome Institute"
                                                                                                                                  },
                                                                                                                                  "url": "https://www.gisaid.org"
                                                                                                                                }
                                                                                                                              },
                                                                                                                              {
                                                                                                                                "branch_attrs": {
                                                                                                                                  "mutations": {}
                                                                                                                                },
                                                                                                                                "name": "Malaysia/HPUPM_ML6472/2020",
                                                                                                                                "node_attrs": {
                                                                                                                                  "author": {
                                                                                                                                    "author": "Mohd Noor Mat Isa et al",
                                                                                                                                    "value": "Mohd Noor Mat Isa et al"
                                                                                                                                  },
                                                                                                                                  "clade_membership": {
                                                                                                                                    "value": "20A"
                                                                                                                                  },
                                                                                                                                  "country": {
                                                                                                                                    "value": "Asia"
                                                                                                                                  },
                                                                                                                                  "div": 14,
                                                                                                                                  "division": {
                                                                                                                                    "value": "Asia"
                                                                                                                                  },
                                                                                                                                  "division_exposure": {
                                                                                                                                    "value": "Asia"
                                                                                                                                  },
                                                                                                                                  "gisaid_epi_isl": {
                                                                                                                                    "value": "EPI_ISL_977589"
                                                                                                                                  },
                                                                                                                                  "host": {
                                                                                                                                    "value": "Human"
                                                                                                                                  },
                                                                                                                                  "custom_location": {
                                                                                                                                    "confidence": {
                                                                                                                                      "Asia": 1.0
                                                                                                                                    },
                                                                                                                                    "entropy": -1.000088900581841e-12,
                                                                                                                                    "value": "Asia"
                                                                                                                                  },
                                                                                                                                  "num_date": {
                                                                                                                                    "confidence": [
                                                                                                                                      2020.8374316939892,
                                                                                                                                      2020.8374316939892
                                                                                                                                    ],
                                                                                                                                    "value": 2020.8374316939892
                                                                                                                                  },
                                                                                                                                  "originating_lab": {
                                                                                                                                    "value": "Department of Medical Microbiology, Hospital Pengajar Universiti Putra Malaysia"
                                                                                                                                  },
                                                                                                                                  "pangolin_lineage": {
                                                                                                                                    "value": "B.1.524"
                                                                                                                                  },
                                                                                                                                  "recency": {
                                                                                                                                    "value": "One month ago"
                                                                                                                                  },
                                                                                                                                  "region": {
                                                                                                                                    "value": "Asia"
                                                                                                                                  },
                                                                                                                                  "region_exposure": {
                                                                                                                                    "value": "Asia"
                                                                                                                                  },

                                                                                                                                  "subclade_membership": {
                                                                                                                                    "value": "20A"
                                                                                                                                  },
                                                                                                                                  "submitting_lab": {
                                                                                                                                    "value": "Malaysia Genome Institute"
                                                                                                                                  },
                                                                                                                                  "url": "https://www.gisaid.org"
                                                                                                                                }
                                                                                                                              }
                                                                                                                            ],
                                                                                                                            "name": "NODE_0001405",
                                                                                                                            "node_attrs": {
                                                                                                                              "clade_membership": {
                                                                                                                                "value": "20A"
                                                                                                                              },
                                                                                                                              "div": 14,
                                                                                                                              "custom_location": {
                                                                                                                                "confidence": {
                                                                                                                                  "Asia": 0.998075217604757,
                                                                                                                                  "Europe": 0.001660205028135554
                                                                                                                                },
                                                                                                                                "entropy": 0.01491837952844595,
                                                                                                                                "value": "Asia"
                                                                                                                              },
                                                                                                                              "num_date": {
                                                                                                                                "confidence": [
                                                                                                                                  2020.76141785117,
                                                                                                                                  2020.8374316939892
                                                                                                                                ],
                                                                                                                                "value": 2020.807091659059
                                                                                                                              },
                                                                                                                              "subclade_membership": {
                                                                                                                                "value": "20A"
                                                                                                                              }
                                                                                                                            }
                                                                                                                          },
                                                                                                                          {
                                                                                                                            "branch_attrs": {
                                                                                                                              "labels": {
                                                                                                                                "aa": "ORF1a: K1428E"
                                                                                                                              },
                                                                                                                              "mutations": {
                                                                                                                                "ORF1a": [
                                                                                                                                  "K1428E"
                                                                                                                                ],
                                                                                                                                "nuc": [
                                                                                                                                  "C823T",
                                                                                                                                  "A4547G"
                                                                                                                                ]
                                                                                                                              }
                                                                                                                            },
                                                                                                                            "children": [
                                                                                                                              {
                                                                                                                                "branch_attrs": {
                                                                                                                                  "labels": {
                                                                                                                                    "aa": "ORF1b: V1814F"
                                                                                                                                  },
                                                                                                                                  "mutations": {
                                                                                                                                    "ORF1b": [
                                                                                                                                      "V1814F"
                                                                                                                                    ],
                                                                                                                                    "nuc": [
                                                                                                                                      "G18907T"
                                                                                                                                    ]
                                                                                                                                  }
                                                                                                                                },
                                                                                                                                "name": "Malaysia/UNIMAS-15720/2020",
                                                                                                                                "node_attrs": {

                                                                                                                                  "author": {
                                                                                                                                    "author": "David Perera et al",
                                                                                                                                    "value": "David Perera et al"
                                                                                                                                  },
                                                                                                                                  "clade_membership": {
                                                                                                                                    "value": "20A"
                                                                                                                                  },
                                                                                                                                  "country": {
                                                                                                                                    "value": "Asia"
                                                                                                                                  },
                                                                                                                                  "div": 17,
                                                                                                                                  "division": {
                                                                                                                                    "value": "Asia"
                                                                                                                                  },
                                                                                                                                  "division_exposure": {
                                                                                                                                    "value": "Asia"
                                                                                                                                  },
                                                                                                                                  "gisaid_epi_isl": {
                                                                                                                                    "value": "EPI_ISL_718171"
                                                                                                                                  },
                                                                                                                                  "host": {
                                                                                                                                    "value": "Human"
                                                                                                                                  },
                                                                                                                                  "custom_location": {
                                                                                                                                    "confidence": {
                                                                                                                                      "Asia": 1.0
                                                                                                                                    },
                                                                                                                                    "entropy": -1.000088900581841e-12,
                                                                                                                                    "value": "Asia"
                                                                                                                                  },
                                                                                                                                  "num_date": {
                                                                                                                                    "confidence": [
                                                                                                                                      2020.8319672131147,
                                                                                                                                      2020.8319672131147
                                                                                                                                    ],
                                                                                                                                    "value": 2020.8319672131147
                                                                                                                                  },
                                                                                                                                  "originating_lab": {
                                                                                                                                    "value": "Ministry of Health Hospitals"
                                                                                                                                  },
                                                                                                                                  "pangolin_lineage": {
                                                                                                                                    "value": "B.1.524"
                                                                                                                                  },
                                                                                                                                  "recency": {
                                                                                                                                    "value": "Older"
                                                                                                                                  },
                                                                                                                                  "region": {
                                                                                                                                    "value": "Asia"
                                                                                                                                  },
                                                                                                                                  "region_exposure": {
                                                                                                                                    "value": "Asia"
                                                                                                                                  },

                                                                                                                                  "subclade_membership": {
                                                                                                                                    "value": "20A"
                                                                                                                                  },
                                                                                                                                  "submitting_lab": {
                                                                                                                                    "value": "Institute of Health and Community Medicine"
                                                                                                                                  },
                                                                                                                                  "url": "https://www.gisaid.org"
                                                                                                                                }
                                                                                                                              },
                                                                                                                              {
                                                                                                                                "branch_attrs": {
                                                                                                                                  "mutations": {}
                                                                                                                                },
                                                                                                                                "children": [
                                                                                                                                  {
                                                                                                                                    "branch_attrs": {
                                                                                                                                      "mutations": {}
                                                                                                                                    },
                                                                                                                                    "name": "Malaysia/UNIMAS-B060/2020",
                                                                                                                                    "node_attrs": {

                                                                                                                                      "author": {
                                                                                                                                        "author": "David Perera et al",
                                                                                                                                        "value": "David Perera et al"
                                                                                                                                      },
                                                                                                                                      "clade_membership": {
                                                                                                                                        "value": "20A"
                                                                                                                                      },
                                                                                                                                      "country": {
                                                                                                                                        "value": "Asia"
                                                                                                                                      },
                                                                                                                                      "div": 16,
                                                                                                                                      "division": {
                                                                                                                                        "value": "Asia"
                                                                                                                                      },
                                                                                                                                      "division_exposure": {
                                                                                                                                        "value": "Asia"
                                                                                                                                      },
                                                                                                                                      "gisaid_epi_isl": {
                                                                                                                                        "value": "EPI_ISL_718205"
                                                                                                                                      },
                                                                                                                                      "host": {
                                                                                                                                        "value": "Human"
                                                                                                                                      },
                                                                                                                                      "custom_location": {
                                                                                                                                        "confidence": {
                                                                                                                                          "Asia": 1.0
                                                                                                                                        },
                                                                                                                                        "entropy": -1.000088900581841e-12,
                                                                                                                                        "value": "Asia"
                                                                                                                                      },
                                                                                                                                      "num_date": {
                                                                                                                                        "confidence": [
                                                                                                                                          2020.8292349726776,
                                                                                                                                          2020.8292349726776
                                                                                                                                        ],
                                                                                                                                        "value": 2020.8292349726776
                                                                                                                                      },
                                                                                                                                      "originating_lab": {
                                                                                                                                        "value": "Borneo Medical Centre"
                                                                                                                                      },
                                                                                                                                      "pangolin_lineage": {
                                                                                                                                        "value": "B.1.524"
                                                                                                                                      },
                                                                                                                                      "recency": {
                                                                                                                                        "value": "Older"
                                                                                                                                      },
                                                                                                                                      "region": {
                                                                                                                                        "value": "Asia"
                                                                                                                                      },
                                                                                                                                      "region_exposure": {
                                                                                                                                        "value": "Asia"
                                                                                                                                      },

                                                                                                                                      "subclade_membership": {
                                                                                                                                        "value": "20A"
                                                                                                                                      },
                                                                                                                                      "submitting_lab": {
                                                                                                                                        "value": "Institute of Health and Community Medicine"
                                                                                                                                      },
                                                                                                                                      "url": "https://www.gisaid.org"
                                                                                                                                    }
                                                                                                                                  },
                                                                                                                                  {
                                                                                                                                    "branch_attrs": {
                                                                                                                                      "mutations": {}
                                                                                                                                    },
                                                                                                                                    "name": "Malaysia/UNIMAS-B054/2020",
                                                                                                                                    "node_attrs": {

                                                                                                                                      "author": {
                                                                                                                                        "author": "David Perera et al",
                                                                                                                                        "value": "David Perera et al"
                                                                                                                                      },
                                                                                                                                      "clade_membership": {
                                                                                                                                        "value": "20A"
                                                                                                                                      },
                                                                                                                                      "country": {
                                                                                                                                        "value": "Asia"
                                                                                                                                      },
                                                                                                                                      "div": 16,
                                                                                                                                      "division": {
                                                                                                                                        "value": "Asia"
                                                                                                                                      },
                                                                                                                                      "division_exposure": {
                                                                                                                                        "value": "Asia"
                                                                                                                                      },
                                                                                                                                      "gisaid_epi_isl": {
                                                                                                                                        "value": "EPI_ISL_718203"
                                                                                                                                      },
                                                                                                                                      "host": {
                                                                                                                                        "value": "Human"
                                                                                                                                      },
                                                                                                                                      "custom_location": {
                                                                                                                                        "confidence": {
                                                                                                                                          "Asia": 1.0
                                                                                                                                        },
                                                                                                                                        "entropy": -1.000088900581841e-12,
                                                                                                                                        "value": "Asia"
                                                                                                                                      },
                                                                                                                                      "num_date": {
                                                                                                                                        "confidence": [
                                                                                                                                          2020.8292349726776,
                                                                                                                                          2020.8292349726776
                                                                                                                                        ],
                                                                                                                                        "value": 2020.8292349726776
                                                                                                                                      },
                                                                                                                                      "originating_lab": {
                                                                                                                                        "value": "Borneo Medical Centre"
                                                                                                                                      },
                                                                                                                                      "pangolin_lineage": {
                                                                                                                                        "value": "B.1.524"
                                                                                                                                      },
                                                                                                                                      "recency": {
                                                                                                                                        "value": "Older"
                                                                                                                                      },
                                                                                                                                      "region": {
                                                                                                                                        "value": "Asia"
                                                                                                                                      },
                                                                                                                                      "region_exposure": {
                                                                                                                                        "value": "Asia"
                                                                                                                                      },

                                                                                                                                      "subclade_membership": {
                                                                                                                                        "value": "20A"
                                                                                                                                      },
                                                                                                                                      "submitting_lab": {
                                                                                                                                        "value": "Institute of Health and Community Medicine"
                                                                                                                                      },
                                                                                                                                      "url": "https://www.gisaid.org"
                                                                                                                                    }
                                                                                                                                  }
                                                                                                                                ],
                                                                                                                                "name": "NODE_0001407",
                                                                                                                                "node_attrs": {
                                                                                                                                  "clade_membership": {
                                                                                                                                    "value": "20A"
                                                                                                                                  },
                                                                                                                                  "div": 16,
                                                                                                                                  "custom_location": {
                                                                                                                                    "confidence": {
                                                                                                                                      "Asia": 0.9979135932308977,
                                                                                                                                      "Europe": 0.0018034331187791394
                                                                                                                                    },
                                                                                                                                    "entropy": 0.01599151602943817,
                                                                                                                                    "value": "Asia"
                                                                                                                                  },
                                                                                                                                  "num_date": {
                                                                                                                                    "confidence": [
                                                                                                                                      2020.8082278633294,
                                                                                                                                      2020.8292349726776
                                                                                                                                    ],
                                                                                                                                    "value": 2020.8292349726776
                                                                                                                                  },
                                                                                                                                  "subclade_membership": {
                                                                                                                                    "value": "20A"
                                                                                                                                  }
                                                                                                                                }
                                                                                                                              }
                                                                                                                            ],
                                                                                                                            "name": "NODE_0000562",
                                                                                                                            "node_attrs": {
                                                                                                                              "clade_membership": {
                                                                                                                                "value": "20A"
                                                                                                                              },
                                                                                                                              "div": 16,
                                                                                                                              "custom_location": {
                                                                                                                                "confidence": {
                                                                                                                                  "Asia": 0.9978865787679703,
                                                                                                                                  "Europe": 0.001828581788968791
                                                                                                                                },
                                                                                                                                "entropy": 0.016166567327909855,
                                                                                                                                "value": "Asia"
                                                                                                                              },
                                                                                                                              "num_date": {
                                                                                                                                "confidence": [
                                                                                                                                  2020.788909362901,
                                                                                                                                  2020.8270066085302
                                                                                                                                ],
                                                                                                                                "value": 2020.8136364236457
                                                                                                                              },
                                                                                                                              "subclade_membership": {
                                                                                                                                "value": "20A"
                                                                                                                              }
                                                                                                                            }
                                                                                                                          }
                                                                                                                        ],
                                                                                                                        "name": "NODE_0000559",
                                                                                                                        "node_attrs": {
                                                                                                                          "clade_membership": {
                                                                                                                            "value": "20A"
                                                                                                                          },
                                                                                                                          "div": 14,
                                                                                                                          "custom_location": {
                                                                                                                            "confidence": {
                                                                                                                              "Asia": 0.9997002937705124
                                                                                                                            },
                                                                                                                            "entropy": 0.002809735568988297,
                                                                                                                            "value": "Asia"
                                                                                                                          },
                                                                                                                          "num_date": {
                                                                                                                            "confidence": [
                                                                                                                              2020.7276587111692,
                                                                                                                              2020.8106822099614
                                                                                                                            ],
                                                                                                                            "value": 2020.7756451742016
                                                                                                                          },
                                                                                                                          "subclade_membership": {
                                                                                                                            "value": "20A"
                                                                                                                          }
                                                                                                                        }
                                                                                                                      }
                                                                                                                    ],
                                                                                                                    "name": "NODE_0001400",
                                                                                                                    "node_attrs": {
                                                                                                                      "clade_membership": {
                                                                                                                        "value": "20A"
                                                                                                                      },
                                                                                                                      "div": 13,
                                                                                                                      "custom_location": {
                                                                                                                        "confidence": {
                                                                                                                          "Asia": 0.9970215133333092,
                                                                                                                          "Europe": 0.0025771052508148278
                                                                                                                        },
                                                                                                                        "entropy": 0.021737374475747147,
                                                                                                                        "value": "Asia"
                                                                                                                      },
                                                                                                                      "num_date": {
                                                                                                                        "confidence": [
                                                                                                                          2020.641208728275,
                                                                                                                          2020.7954085108427
                                                                                                                        ],
                                                                                                                        "value": 2020.7292241122796
                                                                                                                      },
                                                                                                                      "subclade_membership": {
                                                                                                                        "value": "20A"
                                                                                                                      }
                                                                                                                    }
                                                                                                                  }
                                                                                                                ],
                                                                                                                "name": "NODE_0001397",
                                                                                                                "node_attrs": {
                                                                                                                  "clade_membership": {
                                                                                                                    "value": "20A"
                                                                                                                  },
                                                                                                                  "div": 13,
                                                                                                                  "custom_location": {
                                                                                                                    "confidence": {
                                                                                                                      "Asia": 0.9916643261070381,
                                                                                                                      "Europe": 0.006772800949371386,
                                                                                                                      "South America": 0.0013776561431834181
                                                                                                                    },
                                                                                                                    "entropy": 0.05293336118503794,
                                                                                                                    "value": "Asia"
                                                                                                                  },
                                                                                                                  "num_date": {
                                                                                                                    "confidence": [
                                                                                                                      2020.6089851314719,
                                                                                                                      2020.798264320166
                                                                                                                    ],
                                                                                                                    "value": 2020.67489227591
                                                                                                                  },
                                                                                                                  "subclade_membership": {
                                                                                                                    "value": "20A"
                                                                                                                  }
                                                                                                                }
                                                                                                              }
                                                                                                            ],
                                                                                                            "name": "NODE_0000550",
                                                                                                            "node_attrs": {
                                                                                                              "clade_membership": {
                                                                                                                "value": "20A"
                                                                                                              },
                                                                                                              "div": 13,
                                                                                                              "custom_location": {
                                                                                                                "confidence": {
                                                                                                                  "Asia": 0.9354390273439196,
                                                                                                                  "Europe": 0.04495207784842492,
                                                                                                                  "South America": 0.018085394679632716
                                                                                                                },
                                                                                                                "entropy": 0.28573249971145576,
                                                                                                                "value": "Asia"
                                                                                                              },
                                                                                                              "num_date": {
                                                                                                                "confidence": [
                                                                                                                  2020.6074236784916,
                                                                                                                  2020.6680327868853
                                                                                                                ],
                                                                                                                "value": 2020.6680327868853
                                                                                                              },
                                                                                                              "subclade_membership": {
                                                                                                                "value": "20A"
                                                                                                              }
                                                                                                            }
                                                                                                          }
                                                                                                        ],
                                                                                                        "name": "NODE_0000545",
                                                                                                        "node_attrs": {
                                                                                                          "clade_membership": {
                                                                                                            "value": "20A"
                                                                                                          },
                                                                                                          "div": 5,
                                                                                                          "custom_location": {
                                                                                                            "confidence": {
                                                                                                              "Asia": 0.3156793580363341,
                                                                                                              "Europe": 0.359074322377754,
                                                                                                              "North America": 0.024511083109103098,
                                                                                                              "South America": 0.2946327421416852
                                                                                                            },
                                                                                                            "entropy": 1.21649429316436,
                                                                                                            "value": "Europe"
                                                                                                          },
                                                                                                          "num_date": {
                                                                                                            "confidence": [
                                                                                                              2020.1361020672227,
                                                                                                              2020.497086805522
                                                                                                            ],
                                                                                                            "value": 2020.316782277622
                                                                                                          },
                                                                                                          "subclade_membership": {
                                                                                                            "value": "20A"
                                                                                                          }
                                                                                                        }
                                                                                                      }
                                                                                                    ],
                                                                                                    "name": "NODE_0001390",
                                                                                                    "node_attrs": {
                                                                                                      "clade_membership": {
                                                                                                        "value": "20A"
                                                                                                      },
                                                                                                      "div": 4,
                                                                                                      "custom_location": {
                                                                                                        "confidence": {
                                                                                                          "Asia": 0.11733761979619547,
                                                                                                          "Europe": 0.5928311963804275,
                                                                                                          "North America": 0.150896598860904,
                                                                                                          "South America": 0.13363988551291947
                                                                                                        },
                                                                                                        "entropy": 1.1454406601594163,
                                                                                                        "value": "Europe"
                                                                                                      },
                                                                                                      "num_date": {
                                                                                                        "confidence": [
                                                                                                          2020.159027726211,
                                                                                                          2020.214480874317
                                                                                                        ],
                                                                                                        "value": 2020.2001442030632
                                                                                                      },
                                                                                                      "subclade_membership": {
                                                                                                        "value": "20A"
                                                                                                      }
                                                                                                    }
                                                                                                  },
                                                                                                  {
                                                                                                    "branch_attrs": {
                                                                                                      "mutations": {}
                                                                                                    },
                                                                                                    "children": [
                                                                                                      {
                                                                                                        "branch_attrs": {
                                                                                                          "mutations": {}
                                                                                                        },
                                                                                                        "children": [
                                                                                                          {
                                                                                                            "branch_attrs": {
                                                                                                              "mutations": {}
                                                                                                            },
                                                                                                            "children": [
                                                                                                              {
                                                                                                                "branch_attrs": {
                                                                                                                  "mutations": {}
                                                                                                                },
                                                                                                                "children": [
                                                                                                                  {
                                                                                                                    "branch_attrs": {
                                                                                                                      "labels": {
                                                                                                                        "aa": "N: D348Y"
                                                                                                                      },
                                                                                                                      "mutations": {
                                                                                                                        "N": [
                                                                                                                          "D348Y"
                                                                                                                        ],
                                                                                                                        "nuc": [
                                                                                                                          "G29315T"
                                                                                                                        ]
                                                                                                                      }
                                                                                                                    },
                                                                                                                    "name": "CzechRepublic/NRL-5593/2020",
                                                                                                                    "node_attrs": {

                                                                                                                      "author": {
                                                                                                                        "author": "Nagy et al",
                                                                                                                        "value": "Nagy et al"
                                                                                                                      },
                                                                                                                      "clade_membership": {
                                                                                                                        "value": "20A"
                                                                                                                      },
                                                                                                                      "country": {
                                                                                                                        "value": "Europe"
                                                                                                                      },
                                                                                                                      "div": 5,
                                                                                                                      "division": {
                                                                                                                        "value": "Europe"
                                                                                                                      },
                                                                                                                      "division_exposure": {
                                                                                                                        "value": "Europe"
                                                                                                                      },
                                                                                                                      "gisaid_epi_isl": {
                                                                                                                        "value": "EPI_ISL_584079"
                                                                                                                      },
                                                                                                                      "host": {
                                                                                                                        "value": "Human"
                                                                                                                      },
                                                                                                                      "custom_location": {
                                                                                                                        "confidence": {
                                                                                                                          "Europe": 1.0
                                                                                                                        },
                                                                                                                        "entropy": -1.000088900581841e-12,
                                                                                                                        "value": "Europe"
                                                                                                                      },
                                                                                                                      "num_date": {
                                                                                                                        "confidence": [
                                                                                                                          2020.25,
                                                                                                                          2020.25
                                                                                                                        ],
                                                                                                                        "value": 2020.25
                                                                                                                      },
                                                                                                                      "originating_lab": {
                                                                                                                        "value": "The National Institute of Public Health"
                                                                                                                      },
                                                                                                                      "pangolin_lineage": {
                                                                                                                        "value": "B.1"
                                                                                                                      },
                                                                                                                      "recency": {
                                                                                                                        "value": "Older"
                                                                                                                      },
                                                                                                                      "region": {
                                                                                                                        "value": "Europe"
                                                                                                                      },
                                                                                                                      "region_exposure": {
                                                                                                                        "value": "Europe"
                                                                                                                      },

                                                                                                                      "subclade_membership": {
                                                                                                                        "value": "20A"
                                                                                                                      },
                                                                                                                      "submitting_lab": {
                                                                                                                        "value": "State Veterinary Institute Prague"
                                                                                                                      },
                                                                                                                      "url": "https://www.gisaid.org"
                                                                                                                    }
                                                                                                                  },
                                                                                                                  {
                                                                                                                    "branch_attrs": {
                                                                                                                      "labels": {
                                                                                                                        "aa": "S: P1162L"
                                                                                                                      },
                                                                                                                      "mutations": {
                                                                                                                        "S": [
                                                                                                                          "P1162L"
                                                                                                                        ],
                                                                                                                        "nuc": [
                                                                                                                          "C25047T"
                                                                                                                        ]
                                                                                                                      }
                                                                                                                    },
                                                                                                                    "name": "Malaysia/UNIMAS-0172/2020",
                                                                                                                    "node_attrs": {

                                                                                                                      "author": {
                                                                                                                        "author": "David Perera et al",
                                                                                                                        "value": "David Perera et al"
                                                                                                                      },
                                                                                                                      "clade_membership": {
                                                                                                                        "value": "20A"
                                                                                                                      },
                                                                                                                      "country": {
                                                                                                                        "value": "Asia"
                                                                                                                      },
                                                                                                                      "div": 5,
                                                                                                                      "division": {
                                                                                                                        "value": "Asia"
                                                                                                                      },
                                                                                                                      "division_exposure": {
                                                                                                                        "value": "Asia"
                                                                                                                      },
                                                                                                                      "gisaid_epi_isl": {
                                                                                                                        "value": "EPI_ISL_718150"
                                                                                                                      },
                                                                                                                      "host": {
                                                                                                                        "value": "Human"
                                                                                                                      },
                                                                                                                      "custom_location": {
                                                                                                                        "confidence": {
                                                                                                                          "Asia": 0.9999999999999999
                                                                                                                        },
                                                                                                                        "entropy": -9.99866855976916e-13,
                                                                                                                        "value": "Asia"
                                                                                                                      },
                                                                                                                      "num_date": {
                                                                                                                        "confidence": [
                                                                                                                          2020.2472677595629,
                                                                                                                          2020.2472677595629
                                                                                                                        ],
                                                                                                                        "value": 2020.2472677595629
                                                                                                                      },
                                                                                                                      "originating_lab": {
                                                                                                                        "value": "Ministry of Health Hospitals"
                                                                                                                      },
                                                                                                                      "pangolin_lineage": {
                                                                                                                        "value": "B.1"
                                                                                                                      },
                                                                                                                      "recency": {
                                                                                                                        "value": "Older"
                                                                                                                      },
                                                                                                                      "region": {
                                                                                                                        "value": "Asia"
                                                                                                                      },
                                                                                                                      "region_exposure": {
                                                                                                                        "value": "Asia"
                                                                                                                      },

                                                                                                                      "subclade_membership": {
                                                                                                                        "value": "20A"
                                                                                                                      },
                                                                                                                      "submitting_lab": {
                                                                                                                        "value": "Institute of Health and Community Medicine"
                                                                                                                      },
                                                                                                                      "url": "https://www.gisaid.org"
                                                                                                                    }
                                                                                                                  }
                                                                                                                ],
                                                                                                                "name": "NODE_0001412",
                                                                                                                "node_attrs": {
                                                                                                                  "clade_membership": {
                                                                                                                    "value": "20A"
                                                                                                                  },
                                                                                                                  "div": 4,
                                                                                                                  "custom_location": {
                                                                                                                    "confidence": {
                                                                                                                      "Africa": 0.0023861194245774395,
                                                                                                                      "Asia": 0.2605199542821727,
                                                                                                                      "Europe": 0.7294243184889798,
                                                                                                                      "South America": 0.0069132496515198335
                                                                                                                    },
                                                                                                                    "entropy": 0.6353522646973626,
                                                                                                                    "value": "Europe"
                                                                                                                  },
                                                                                                                  "num_date": {
                                                                                                                    "confidence": [
                                                                                                                      2020.2048535116596,
                                                                                                                      2020.2388690438672
                                                                                                                    ],
                                                                                                                    "value": 2020.2250246766214
                                                                                                                  },
                                                                                                                  "subclade_membership": {
                                                                                                                    "value": "20A"
                                                                                                                  }
                                                                                                                }
                                                                                                              },
                                                                                                              {
                                                                                                                "branch_attrs": {
                                                                                                                  "mutations": {}
                                                                                                                },
                                                                                                                "children": [
                                                                                                                  {
                                                                                                                    "branch_attrs": {
                                                                                                                      "labels": {
                                                                                                                        "aa": "ORF1a: K2589R"
                                                                                                                      },
                                                                                                                      "mutations": {
                                                                                                                        "ORF1a": [
                                                                                                                          "K2589R"
                                                                                                                        ],
                                                                                                                        "nuc": [
                                                                                                                          "A8031G"
                                                                                                                        ]
                                                                                                                      }
                                                                                                                    },
                                                                                                                    "name": "Portugal/PT0142/2020",
                                                                                                                    "node_attrs": {
                                                                                                                      "author": {
                                                                                                                        "author": "Borges et al et al",
                                                                                                                        "value": "Borges et al et al"
                                                                                                                      },
                                                                                                                      "clade_membership": {
                                                                                                                        "value": "20A"
                                                                                                                      },
                                                                                                                      "country": {
                                                                                                                        "value": "Europe"
                                                                                                                      },
                                                                                                                      "div": 5,
                                                                                                                      "division": {
                                                                                                                        "value": "Europe"
                                                                                                                      },
                                                                                                                      "division_exposure": {
                                                                                                                        "value": "Europe"
                                                                                                                      },
                                                                                                                      "gisaid_epi_isl": {
                                                                                                                        "value": "EPI_ISL_453858"
                                                                                                                      },
                                                                                                                      "host": {
                                                                                                                        "value": "Human"
                                                                                                                      },
                                                                                                                      "custom_location": {
                                                                                                                        "confidence": {
                                                                                                                          "Europe": 1.0
                                                                                                                        },
                                                                                                                        "entropy": -1.000088900581841e-12,
                                                                                                                        "value": "Europe"
                                                                                                                      },
                                                                                                                      "num_date": {
                                                                                                                        "confidence": [
                                                                                                                          2020.2363387978141,
                                                                                                                          2020.2363387978141
                                                                                                                        ],
                                                                                                                        "value": 2020.2363387978141
                                                                                                                      },
                                                                                                                      "pangolin_lineage": {
                                                                                                                        "value": "B.1"
                                                                                                                      },
                                                                                                                      "recency": {
                                                                                                                        "value": "Older"
                                                                                                                      },
                                                                                                                      "region": {
                                                                                                                        "value": "Europe"
                                                                                                                      },
                                                                                                                      "region_exposure": {
                                                                                                                        "value": "Europe"
                                                                                                                      },
                                                                                                                      "subclade_membership": {
                                                                                                                        "value": "20A"
                                                                                                                      },
                                                                                                                      "submitting_lab": {
                                                                                                                        "value": "Instituto Nacional de Saude (INSA)"
                                                                                                                      },
                                                                                                                      "url": "https://www.gisaid.org"
                                                                                                                    }
                                                                                                                  },
                                                                                                                  {
                                                                                                                    "branch_attrs": {
                                                                                                                      "labels": {
                                                                                                                        "aa": "ORF1b: R2257S; ORF3a: L108F; S: V143X, Y144X, *1274X"
                                                                                                                      },
                                                                                                                      "mutations": {
                                                                                                                        "ORF1b": [
                                                                                                                          "R2257S"
                                                                                                                        ],
                                                                                                                        "ORF3a": [
                                                                                                                          "L108F"
                                                                                                                        ],
                                                                                                                        "S": [
                                                                                                                          "V143X",
                                                                                                                          "Y144X",
                                                                                                                          "*1274X"
                                                                                                                        ],
                                                                                                                        "nuc": [
                                                                                                                          "G20238T",
                                                                                                                          "T21991-",
                                                                                                                          "T21992-",
                                                                                                                          "A21993-",
                                                                                                                          "C25714T",
                                                                                                                          "A29767-",
                                                                                                                          "A29768-",
                                                                                                                          "C29769-",
                                                                                                                          "A29770-",
                                                                                                                          "A29771-",
                                                                                                                          "T29772-",
                                                                                                                          "G29773-",
                                                                                                                          "C29774-",
                                                                                                                          "T29775-"
                                                                                                                        ]
                                                                                                                      }
                                                                                                                    },
                                                                                                                    "name": "Slovenia/V0-16308/2020",
                                                                                                                    "node_attrs": {

                                                                                                                      "author": {
                                                                                                                        "author": "Toma\u017e Mark Zorec et al",
                                                                                                                        "value": "Toma\u017e Mark Zorec et al"
                                                                                                                      },
                                                                                                                      "clade_membership": {
                                                                                                                        "value": "20A"
                                                                                                                      },
                                                                                                                      "country": {
                                                                                                                        "value": "Europe"
                                                                                                                      },
                                                                                                                      "div": 6,
                                                                                                                      "division": {
                                                                                                                        "value": "Europe"
                                                                                                                      },
                                                                                                                      "division_exposure": {
                                                                                                                        "value": "Europe"
                                                                                                                      },
                                                                                                                      "gisaid_epi_isl": {
                                                                                                                        "value": "EPI_ISL_635273"
                                                                                                                      },
                                                                                                                      "host": {
                                                                                                                        "value": "Human"
                                                                                                                      },
                                                                                                                      "custom_location": {
                                                                                                                        "confidence": {
                                                                                                                          "Europe": 1.0
                                                                                                                        },
                                                                                                                        "entropy": -1.000088900581841e-12,
                                                                                                                        "value": "Europe"
                                                                                                                      },
                                                                                                                      "num_date": {
                                                                                                                        "confidence": [
                                                                                                                          2020.3155737704917,
                                                                                                                          2020.3155737704917
                                                                                                                        ],
                                                                                                                        "value": 2020.3155737704917
                                                                                                                      },
                                                                                                                      "originating_lab": {
                                                                                                                        "value": "Institute of Microbiology and Immunology, Faculty of Medicine, University of Ljubljana"
                                                                                                                      },
                                                                                                                      "pangolin_lineage": {
                                                                                                                        "value": "B.1"
                                                                                                                      },
                                                                                                                      "recency": {
                                                                                                                        "value": "Older"
                                                                                                                      },
                                                                                                                      "region": {
                                                                                                                        "value": "Europe"
                                                                                                                      },
                                                                                                                      "region_exposure": {
                                                                                                                        "value": "Europe"
                                                                                                                      },

                                                                                                                      "subclade_membership": {
                                                                                                                        "value": "20A"
                                                                                                                      },
                                                                                                                      "submitting_lab": {
                                                                                                                        "value": "Institute of Microbiology and Immunology, Faculty of Medicine, University of Ljubljana"
                                                                                                                      },
                                                                                                                      "url": "https://www.gisaid.org"
                                                                                                                    }
                                                                                                                  }
                                                                                                                ],
                                                                                                                "name": "NODE_0001413",
                                                                                                                "node_attrs": {
                                                                                                                  "clade_membership": {
                                                                                                                    "value": "20A"
                                                                                                                  },
                                                                                                                  "div": 4,
                                                                                                                  "custom_location": {
                                                                                                                    "confidence": {
                                                                                                                      "Africa": 0.001177432147327322,
                                                                                                                      "Asia": 0.024108589081770625,
                                                                                                                      "Europe": 0.9711996992504116,
                                                                                                                      "South America": 0.0030333648584215138
                                                                                                                    },
                                                                                                                    "entropy": 0.14767656874110163,
                                                                                                                    "value": "Europe"
                                                                                                                  },
                                                                                                                  "num_date": {
                                                                                                                    "confidence": [
                                                                                                                      2020.2053064450622,
                                                                                                                      2020.234102534421
                                                                                                                    ],
                                                                                                                    "value": 2020.2250540834416
                                                                                                                  },
                                                                                                                  "subclade_membership": {
                                                                                                                    "value": "20A"
                                                                                                                  }
                                                                                                                }
                                                                                                              }
                                                                                                            ],
                                                                                                            "name": "NODE_0001411",
                                                                                                            "node_attrs": {
                                                                                                              "clade_membership": {
                                                                                                                "value": "20A"
                                                                                                              },
                                                                                                              "div": 4,
                                                                                                              "custom_location": {
                                                                                                                "confidence": {
                                                                                                                  "Africa": 0.001932790538907419,
                                                                                                                  "Asia": 0.1557296122303149,
                                                                                                                  "Europe": 0.8357299754333164,
                                                                                                                  "South America": 0.00598171296324581
                                                                                                                },
                                                                                                                "entropy": 0.48727147203936116,
                                                                                                                "value": "Europe"
                                                                                                              },
                                                                                                              "num_date": {
                                                                                                                "confidence": [
                                                                                                                  2020.1935808994301,
                                                                                                                  2020.2324629557963
                                                                                                                ],
                                                                                                                "value": 2020.208820621936
                                                                                                              },
                                                                                                              "subclade_membership": {
                                                                                                                "value": "20A"
                                                                                                              }
                                                                                                            }
                                                                                                          },
                                                                                                          {
                                                                                                            "branch_attrs": {
                                                                                                              "mutations": {}
                                                                                                            },
                                                                                                            "children": [
                                                                                                              {
                                                                                                                "branch_attrs": {
                                                                                                                  "mutations": {}
                                                                                                                },
                                                                                                                "children": [
                                                                                                                  {
                                                                                                                    "branch_attrs": {
                                                                                                                      "labels": {
                                                                                                                        "aa": "ORF1a: T355N"
                                                                                                                      },
                                                                                                                      "mutations": {
                                                                                                                        "ORF1a": [
                                                                                                                          "T355N"
                                                                                                                        ],
                                                                                                                        "nuc": [
                                                                                                                          "C1329A",
                                                                                                                          "G29449T"
                                                                                                                        ]
                                                                                                                      }
                                                                                                                    },
                                                                                                                    "name": "Belgium/UGent-134/2020",
                                                                                                                    "node_attrs": {
                                                                                                                      "author": {
                                                                                                                        "author": "Nick Vereecke et al",
                                                                                                                        "value": "Nick Vereecke et al"
                                                                                                                      },
                                                                                                                      "clade_membership": {
                                                                                                                        "value": "20A"
                                                                                                                      },
                                                                                                                      "country": {
                                                                                                                        "value": "Europe"
                                                                                                                      },
                                                                                                                      "div": 6,
                                                                                                                      "division": {
                                                                                                                        "value": "Europe"
                                                                                                                      },
                                                                                                                      "division_exposure": {
                                                                                                                        "value": "Europe"
                                                                                                                      },
                                                                                                                      "gisaid_epi_isl": {
                                                                                                                        "value": "EPI_ISL_481228"
                                                                                                                      },
                                                                                                                      "host": {
                                                                                                                        "value": "Human"
                                                                                                                      },
                                                                                                                      "custom_location": {
                                                                                                                        "confidence": {
                                                                                                                          "Europe": 1.0
                                                                                                                        },
                                                                                                                        "entropy": -1.000088900581841e-12,
                                                                                                                        "value": "Europe"
                                                                                                                      },
                                                                                                                      "num_date": {
                                                                                                                        "confidence": [
                                                                                                                          2020.2964480874316,
                                                                                                                          2020.2964480874316
                                                                                                                        ],
                                                                                                                        "value": 2020.2964480874316
                                                                                                                      },
                                                                                                                      "originating_lab": {
                                                                                                                        "value": "Lab voor klinische biologie"
                                                                                                                      },
                                                                                                                      "pangolin_lineage": {
                                                                                                                        "value": "B.1"
                                                                                                                      },
                                                                                                                      "recency": {
                                                                                                                        "value": "Older"
                                                                                                                      },
                                                                                                                      "region": {
                                                                                                                        "value": "Europe"
                                                                                                                      },
                                                                                                                      "region_exposure": {
                                                                                                                        "value": "Europe"
                                                                                                                      },
                                                                                                                      "subclade_membership": {
                                                                                                                        "value": "20A"
                                                                                                                      },
                                                                                                                      "submitting_lab": {
                                                                                                                        "value": "Onderzoeksgroep Virologie"
                                                                                                                      },
                                                                                                                      "url": "https://www.gisaid.org"
                                                                                                                    }
                                                                                                                  },
                                                                                                                  {
                                                                                                                    "branch_attrs": {
                                                                                                                      "labels": {
                                                                                                                        "aa": "ORF1a: S279F"
                                                                                                                      },
                                                                                                                      "mutations": {
                                                                                                                        "ORF1a": [
                                                                                                                          "S279F"
                                                                                                                        ],
                                                                                                                        "nuc": [
                                                                                                                          "C1101T",
                                                                                                                          "A9439G"
                                                                                                                        ]
                                                                                                                      }
                                                                                                                    },
                                                                                                                    "name": "UnitedArabEmirates/skmc-207823c/2020",
                                                                                                                    "node_attrs": {

                                                                                                                      "author": {
                                                                                                                        "author": "Amirtharaj Francis et al",
                                                                                                                        "value": "Amirtharaj Francis et al"
                                                                                                                      },
                                                                                                                      "clade_membership": {
                                                                                                                        "value": "20A"
                                                                                                                      },
                                                                                                                      "country": {
                                                                                                                        "value": "Asia"
                                                                                                                      },
                                                                                                                      "div": 6,
                                                                                                                      "division": {
                                                                                                                        "value": "Asia"
                                                                                                                      },
                                                                                                                      "division_exposure": {
                                                                                                                        "value": "Asia"
                                                                                                                      },
                                                                                                                      "gisaid_epi_isl": {
                                                                                                                        "value": "EPI_ISL_582629"
                                                                                                                      },
                                                                                                                      "host": {
                                                                                                                        "value": "Human"
                                                                                                                      },
                                                                                                                      "custom_location": {
                                                                                                                        "confidence": {
                                                                                                                          "Asia": 1.0
                                                                                                                        },
                                                                                                                        "entropy": -1.000088900581841e-12,
                                                                                                                        "value": "Asia"
                                                                                                                      },
                                                                                                                      "num_date": {
                                                                                                                        "confidence": [
                                                                                                                          2020.282786885246,
                                                                                                                          2020.282786885246
                                                                                                                        ],
                                                                                                                        "value": 2020.282786885246
                                                                                                                      },
                                                                                                                      "originating_lab": {
                                                                                                                        "value": "Sheikh Khalifa Medical City"
                                                                                                                      },
                                                                                                                      "pangolin_lineage": {
                                                                                                                        "value": "B.1.195"
                                                                                                                      },
                                                                                                                      "recency": {
                                                                                                                        "value": "Older"
                                                                                                                      },
                                                                                                                      "region": {
                                                                                                                        "value": "Asia"
                                                                                                                      },
                                                                                                                      "region_exposure": {
                                                                                                                        "value": "Asia"
                                                                                                                      },

                                                                                                                      "subclade_membership": {
                                                                                                                        "value": "20A"
                                                                                                                      },
                                                                                                                      "submitting_lab": {
                                                                                                                        "value": "Molecular/Surveillance lab Sheikh Khalifa Medical City"
                                                                                                                      },
                                                                                                                      "url": "https://www.gisaid.org"
                                                                                                                    }
                                                                                                                  }
                                                                                                                ],
                                                                                                                "name": "NODE_0001415",
                                                                                                                "node_attrs": {
                                                                                                                  "clade_membership": {
                                                                                                                    "value": "20A"
                                                                                                                  },
                                                                                                                  "div": 4,
                                                                                                                  "custom_location": {
                                                                                                                    "confidence": {
                                                                                                                      "Africa": 0.0025628226540257643,
                                                                                                                      "Asia": 0.4761689382501575,
                                                                                                                      "Europe": 0.5144312576464648,
                                                                                                                      "South America": 0.006239326845258087
                                                                                                                    },
                                                                                                                    "entropy": 0.747120296451718,
                                                                                                                    "value": "Europe"
                                                                                                                  },
                                                                                                                  "num_date": {
                                                                                                                    "confidence": [
                                                                                                                      2020.2010715273318,
                                                                                                                      2020.2522997578212
                                                                                                                    ],
                                                                                                                    "value": 2020.216348318611
                                                                                                                  },
                                                                                                                  "subclade_membership": {
                                                                                                                    "value": "20A"
                                                                                                                  }
                                                                                                                }
                                                                                                              },
                                                                                                              {
                                                                                                                "branch_attrs": {
                                                                                                                  "mutations": {}
                                                                                                                },
                                                                                                                "children": [
                                                                                                                  {
                                                                                                                    "branch_attrs": {
                                                                                                                      "labels": {
                                                                                                                        "aa": "S: A1078S"
                                                                                                                      },
                                                                                                                      "mutations": {
                                                                                                                        "S": [
                                                                                                                          "A1078S"
                                                                                                                        ],
                                                                                                                        "nuc": [
                                                                                                                          "G24794T"
                                                                                                                        ]
                                                                                                                      }
                                                                                                                    },
                                                                                                                    "children": [
                                                                                                                      {
                                                                                                                        "branch_attrs": {
                                                                                                                          "mutations": {}
                                                                                                                        },
                                                                                                                        "name": "Luxembourg/LNS6344924/2020",
                                                                                                                        "node_attrs": {

                                                                                                                          "author": {
                                                                                                                            "author": "Anke Wienecke-Baldacchino et al",
                                                                                                                            "value": "Anke Wienecke-Baldacchino et al"
                                                                                                                          },
                                                                                                                          "clade_membership": {
                                                                                                                            "value": "20A"
                                                                                                                          },
                                                                                                                          "country": {
                                                                                                                            "value": "Europe"
                                                                                                                          },
                                                                                                                          "div": 5,
                                                                                                                          "division": {
                                                                                                                            "value": "Europe"
                                                                                                                          },
                                                                                                                          "division_exposure": {
                                                                                                                            "value": "Europe"
                                                                                                                          },
                                                                                                                          "gisaid_epi_isl": {
                                                                                                                            "value": "EPI_ISL_429745"
                                                                                                                          },
                                                                                                                          "host": {
                                                                                                                            "value": "Human"
                                                                                                                          },
                                                                                                                          "custom_location": {
                                                                                                                            "confidence": {
                                                                                                                              "Europe": 1.0
                                                                                                                            },
                                                                                                                            "entropy": -1.000088900581841e-12,
                                                                                                                            "value": "Europe"
                                                                                                                          },
                                                                                                                          "num_date": {
                                                                                                                            "confidence": [
                                                                                                                              2020.2445355191257,
                                                                                                                              2020.2445355191257
                                                                                                                            ],
                                                                                                                            "value": 2020.2445355191257
                                                                                                                          },
                                                                                                                          "originating_lab": {
                                                                                                                            "value": "Laboratoire National de Sante, Microbiology, Virology"
                                                                                                                          },
                                                                                                                          "pangolin_lineage": {
                                                                                                                            "value": "B.1"
                                                                                                                          },
                                                                                                                          "recency": {
                                                                                                                            "value": "Older"
                                                                                                                          },
                                                                                                                          "region": {
                                                                                                                            "value": "Europe"
                                                                                                                          },
                                                                                                                          "region_exposure": {
                                                                                                                            "value": "Europe"
                                                                                                                          },

                                                                                                                          "subclade_membership": {
                                                                                                                            "value": "20A"
                                                                                                                          },
                                                                                                                          "submitting_lab": {
                                                                                                                            "value": "Laboratoire National de Sante, Microbiology, Epidemiology and Microbial Genomics"
                                                                                                                          },
                                                                                                                          "url": "https://www.gisaid.org"
                                                                                                                        }
                                                                                                                      },
                                                                                                                      {
                                                                                                                        "branch_attrs": {
                                                                                                                          "mutations": {}
                                                                                                                        },
                                                                                                                        "name": "Vietnam/HCMC-35006/2020",
                                                                                                                        "node_attrs": {

                                                                                                                          "author": {
                                                                                                                            "author": "Nguyen Van Vinh Chau et al",
                                                                                                                            "value": "Nguyen Van Vinh Chau et al"
                                                                                                                          },
                                                                                                                          "clade_membership": {
                                                                                                                            "value": "20A"
                                                                                                                          },
                                                                                                                          "country": {
                                                                                                                            "value": "Asia"
                                                                                                                          },
                                                                                                                          "div": 5,
                                                                                                                          "division": {
                                                                                                                            "value": "Asia"
                                                                                                                          },
                                                                                                                          "division_exposure": {
                                                                                                                            "value": "Asia"
                                                                                                                          },
                                                                                                                          "gisaid_epi_isl": {
                                                                                                                            "value": "EPI_ISL_498183"
                                                                                                                          },
                                                                                                                          "host": {
                                                                                                                            "value": "Human"
                                                                                                                          },
                                                                                                                          "custom_location": {
                                                                                                                            "confidence": {
                                                                                                                              "Asia": 1.0
                                                                                                                            },
                                                                                                                            "entropy": -1.000088900581841e-12,
                                                                                                                            "value": "Asia"
                                                                                                                          },
                                                                                                                          "num_date": {
                                                                                                                            "confidence": [
                                                                                                                              2020.2226775956285,
                                                                                                                              2020.2226775956285
                                                                                                                            ],
                                                                                                                            "value": 2020.2226775956285
                                                                                                                          },
                                                                                                                          "originating_lab": {
                                                                                                                            "value": "OUCRU"
                                                                                                                          },
                                                                                                                          "pangolin_lineage": {
                                                                                                                            "value": "B.1"
                                                                                                                          },
                                                                                                                          "recency": {
                                                                                                                            "value": "Older"
                                                                                                                          },
                                                                                                                          "region": {
                                                                                                                            "value": "Asia"
                                                                                                                          },
                                                                                                                          "region_exposure": {
                                                                                                                            "value": "Asia"
                                                                                                                          },

                                                                                                                          "subclade_membership": {
                                                                                                                            "value": "20A"
                                                                                                                          },
                                                                                                                          "submitting_lab": {
                                                                                                                            "value": "OUCRU"
                                                                                                                          },
                                                                                                                          "url": "https://www.gisaid.org"
                                                                                                                        }
                                                                                                                      }
                                                                                                                    ],
                                                                                                                    "name": "NODE_0001348",
                                                                                                                    "node_attrs": {
                                                                                                                      "clade_membership": {
                                                                                                                        "value": "20A"
                                                                                                                      },
                                                                                                                      "div": 5,
                                                                                                                      "custom_location": {
                                                                                                                        "confidence": {
                                                                                                                          "Africa": 0.005458988372028357,
                                                                                                                          "Asia": 0.5762576457322028,
                                                                                                                          "Europe": 0.41152208982184746,
                                                                                                                          "South America": 0.0062277121156325945
                                                                                                                        },
                                                                                                                        "entropy": 0.7475435451584869,
                                                                                                                        "value": "Asia"
                                                                                                                      },
                                                                                                                      "num_date": {
                                                                                                                        "confidence": [
                                                                                                                          2020.2144770751397,
                                                                                                                          2020.2226775956285
                                                                                                                        ],
                                                                                                                        "value": 2020.2226775956285
                                                                                                                      },
                                                                                                                      "subclade_membership": {
                                                                                                                        "value": "20A"
                                                                                                                      }
                                                                                                                    }
                                                                                                                  },
                                                                                                                  {
                                                                                                                    "branch_attrs": {
                                                                                                                      "labels": {
                                                                                                                        "aa": "ORF1a: L3606F"
                                                                                                                      },
                                                                                                                      "mutations": {
                                                                                                                        "ORF1a": [
                                                                                                                          "L3606F"
                                                                                                                        ],
                                                                                                                        "nuc": [
                                                                                                                          "G11083T"
                                                                                                                        ]
                                                                                                                      }
                                                                                                                    },
                                                                                                                    "children": [
                                                                                                                      {
                                                                                                                        "branch_attrs": {
                                                                                                                          "labels": {
                                                                                                                            "aa": "ORF1a: G59S; ORF1b: Y1944X, *2696X"
                                                                                                                          },
                                                                                                                          "mutations": {
                                                                                                                            "ORF1a": [
                                                                                                                              "G59S"
                                                                                                                            ],
                                                                                                                            "ORF1b": [
                                                                                                                              "Y1944X",
                                                                                                                              "*2696X"
                                                                                                                            ],
                                                                                                                            "nuc": [
                                                                                                                              "G440A",
                                                                                                                              "A19298-"
                                                                                                                            ]
                                                                                                                          }
                                                                                                                        },
                                                                                                                        "name": "SouthAfrica/KRISP-0100/2020",
                                                                                                                        "node_attrs": {
                                                                                                                          "author": {
                                                                                                                            "author": "Giandhari J et al",
                                                                                                                            "value": "Giandhari J et al"
                                                                                                                          },
                                                                                                                          "clade_membership": {
                                                                                                                            "value": "20A"
                                                                                                                          },
                                                                                                                          "country": {
                                                                                                                            "value": "Africa"
                                                                                                                          },
                                                                                                                          "div": 6,
                                                                                                                          "division": {
                                                                                                                            "value": "Africa"
                                                                                                                          },
                                                                                                                          "division_exposure": {
                                                                                                                            "value": "Africa"
                                                                                                                          },
                                                                                                                          "gisaid_epi_isl": {
                                                                                                                            "value": "EPI_ISL_467464"
                                                                                                                          },
                                                                                                                          "host": {
                                                                                                                            "value": "Human"
                                                                                                                          },
                                                                                                                          "custom_location": {
                                                                                                                            "confidence": {
                                                                                                                              "Africa": 0.9999999999999999
                                                                                                                            },
                                                                                                                            "entropy": -9.99866855976916e-13,
                                                                                                                            "value": "Africa"
                                                                                                                          },
                                                                                                                          "num_date": {
                                                                                                                            "confidence": [
                                                                                                                              2020.25,
                                                                                                                              2020.25
                                                                                                                            ],
                                                                                                                            "value": 2020.25
                                                                                                                          },
                                                                                                                          "originating_lab": {
                                                                                                                            "value": "AMPATH-DBN"
                                                                                                                          },
                                                                                                                          "pangolin_lineage": {
                                                                                                                            "value": "B.1"
                                                                                                                          },
                                                                                                                          "recency": {
                                                                                                                            "value": "Older"
                                                                                                                          },
                                                                                                                          "region": {
                                                                                                                            "value": "Africa"
                                                                                                                          },
                                                                                                                          "region_exposure": {
                                                                                                                            "value": "Africa"
                                                                                                                          },
                                                                                                                          "subclade_membership": {
                                                                                                                            "value": "20A"
                                                                                                                          },
                                                                                                                          "submitting_lab": {
                                                                                                                            "value": "KRISP, KZN Research Innovation and Sequencing Platform"
                                                                                                                          },
                                                                                                                          "url": "https://www.gisaid.org"
                                                                                                                        }
                                                                                                                      },
                                                                                                                      {
                                                                                                                        "branch_attrs": {
                                                                                                                          "mutations": {}
                                                                                                                        },
                                                                                                                        "children": [
                                                                                                                          {
                                                                                                                            "branch_attrs": {
                                                                                                                              "labels": {
                                                                                                                                "aa": "ORF1a: A3143V; ORF1b: K469N; ORF7b: H42Y"
                                                                                                                              },
                                                                                                                              "mutations": {
                                                                                                                                "ORF1a": [
                                                                                                                                  "A3143V"
                                                                                                                                ],
                                                                                                                                "ORF1b": [
                                                                                                                                  "K469N"
                                                                                                                                ],
                                                                                                                                "ORF7b": [
                                                                                                                                  "H42Y"
                                                                                                                                ],
                                                                                                                                "nuc": [
                                                                                                                                  "C3634T",
                                                                                                                                  "C9693T",
                                                                                                                                  "G14874T",
                                                                                                                                  "C15324T",
                                                                                                                                  "C27879T"
                                                                                                                                ]
                                                                                                                              }
                                                                                                                            },
                                                                                                                            "name": "Singapore/592/2020",
                                                                                                                            "node_attrs": {

                                                                                                                              "author": {
                                                                                                                                "author": "Mak TM et al",
                                                                                                                                "value": "Mak TM et al"
                                                                                                                              },
                                                                                                                              "clade_membership": {
                                                                                                                                "value": "20A"
                                                                                                                              },
                                                                                                                              "country": {
                                                                                                                                "value": "Asia"
                                                                                                                              },
                                                                                                                              "div": 10,
                                                                                                                              "division": {
                                                                                                                                "value": "Asia"
                                                                                                                              },
                                                                                                                              "division_exposure": {
                                                                                                                                "value": "Asia"
                                                                                                                              },
                                                                                                                              "gisaid_epi_isl": {
                                                                                                                                "value": "EPI_ISL_483615"
                                                                                                                              },
                                                                                                                              "host": {
                                                                                                                                "value": "Human"
                                                                                                                              },
                                                                                                                              "custom_location": {
                                                                                                                                "confidence": {
                                                                                                                                  "Asia": 1.0
                                                                                                                                },
                                                                                                                                "entropy": -1.000088900581841e-12,
                                                                                                                                "value": "Asia"
                                                                                                                              },
                                                                                                                              "num_date": {
                                                                                                                                "confidence": [
                                                                                                                                  2020.4849726775956,
                                                                                                                                  2020.4849726775956
                                                                                                                                ],
                                                                                                                                "value": 2020.4849726775956
                                                                                                                              },
                                                                                                                              "originating_lab": {
                                                                                                                                "value": "National Public Health Laboratory, National Centre for Infectious Diseases"
                                                                                                                              },
                                                                                                                              "pangolin_lineage": {
                                                                                                                                "value": "B.1.210"
                                                                                                                              },
                                                                                                                              "recency": {
                                                                                                                                "value": "Older"
                                                                                                                              },
                                                                                                                              "region": {
                                                                                                                                "value": "Asia"
                                                                                                                              },
                                                                                                                              "region_exposure": {
                                                                                                                                "value": "Asia"
                                                                                                                              },

                                                                                                                              "subclade_membership": {
                                                                                                                                "value": "20A"
                                                                                                                              },
                                                                                                                              "submitting_lab": {
                                                                                                                                "value": "National Public Health Laboratory, National Centre for Infectious Diseases"
                                                                                                                              },
                                                                                                                              "url": "https://www.gisaid.org"
                                                                                                                            }
                                                                                                                          },
                                                                                                                          {
                                                                                                                            "branch_attrs": {
                                                                                                                              "mutations": {}
                                                                                                                            },
                                                                                                                            "children": [
                                                                                                                              {
                                                                                                                                "branch_attrs": {
                                                                                                                                  "labels": {
                                                                                                                                    "aa": "N: D3Y, A152V, Q289H; ORF1a: S1029I; ORF1b: G2180V, C2341F"
                                                                                                                                  },
                                                                                                                                  "mutations": {
                                                                                                                                    "N": [
                                                                                                                                      "D3Y",
                                                                                                                                      "A152V",
                                                                                                                                      "Q289H"
                                                                                                                                    ],
                                                                                                                                    "ORF1a": [
                                                                                                                                      "S1029I"
                                                                                                                                    ],
                                                                                                                                    "ORF1b": [
                                                                                                                                      "G2180V",
                                                                                                                                      "C2341F"
                                                                                                                                    ],
                                                                                                                                    "nuc": [
                                                                                                                                      "G3351T",
                                                                                                                                      "G20006T",
                                                                                                                                      "C20436T",
                                                                                                                                      "G20489T",
                                                                                                                                      "G28280T",
                                                                                                                                      "C28728T",
                                                                                                                                      "G29140T"
                                                                                                                                    ]
                                                                                                                                  }
                                                                                                                                },
                                                                                                                                "name": "Singapore/1121/2020",
                                                                                                                                "node_attrs": {

                                                                                                                                  "author": {
                                                                                                                                    "author": "Tze Minn Mak et al",
                                                                                                                                    "value": "Tze Minn Mak et al"
                                                                                                                                  },
                                                                                                                                  "clade_membership": {
                                                                                                                                    "value": "20A"
                                                                                                                                  },
                                                                                                                                  "country": {
                                                                                                                                    "value": "Asia"
                                                                                                                                  },
                                                                                                                                  "div": 12,
                                                                                                                                  "division": {
                                                                                                                                    "value": "Asia"
                                                                                                                                  },
                                                                                                                                  "division_exposure": {
                                                                                                                                    "value": "Asia"
                                                                                                                                  },
                                                                                                                                  "gisaid_epi_isl": {
                                                                                                                                    "value": "EPI_ISL_626632"
                                                                                                                                  },
                                                                                                                                  "host": {
                                                                                                                                    "value": "Human"
                                                                                                                                  },
                                                                                                                                  "custom_location": {
                                                                                                                                    "confidence": {
                                                                                                                                      "Asia": 1.0
                                                                                                                                    },
                                                                                                                                    "entropy": -1.000088900581841e-12,
                                                                                                                                    "value": "Asia"
                                                                                                                                  },
                                                                                                                                  "num_date": {
                                                                                                                                    "confidence": [
                                                                                                                                      2020.8155737704917,
                                                                                                                                      2020.8155737704917
                                                                                                                                    ],
                                                                                                                                    "value": 2020.8155737704917
                                                                                                                                  },
                                                                                                                                  "originating_lab": {
                                                                                                                                    "value": "National Public Health Laboratory, National Centre for Infectious Diseases"
                                                                                                                                  },
                                                                                                                                  "pangolin_lineage": {
                                                                                                                                    "value": "B.1"
                                                                                                                                  },
                                                                                                                                  "recency": {
                                                                                                                                    "value": "Older"
                                                                                                                                  },
                                                                                                                                  "region": {
                                                                                                                                    "value": "Asia"
                                                                                                                                  },
                                                                                                                                  "region_exposure": {
                                                                                                                                    "value": "Asia"
                                                                                                                                  },

                                                                                                                                  "subclade_membership": {
                                                                                                                                    "value": "20A"
                                                                                                                                  },
                                                                                                                                  "submitting_lab": {
                                                                                                                                    "value": "National Public Health Laboratory, National Centre for Infectious Diseases"
                                                                                                                                  },
                                                                                                                                  "url": "https://www.gisaid.org"
                                                                                                                                }
                                                                                                                              },
                                                                                                                              {
                                                                                                                                "branch_attrs": {
                                                                                                                                  "mutations": {
                                                                                                                                    "nuc": [
                                                                                                                                      "C26801G"
                                                                                                                                    ]
                                                                                                                                  }
                                                                                                                                },
                                                                                                                                "children": [
                                                                                                                                  {
                                                                                                                                    "branch_attrs": {
                                                                                                                                      "labels": {
                                                                                                                                        "aa": "ORF1a: D203Y, V627F, T999I; S: R408K"
                                                                                                                                      },
                                                                                                                                      "mutations": {
                                                                                                                                        "ORF1a": [
                                                                                                                                          "D203Y",
                                                                                                                                          "V627F",
                                                                                                                                          "T999I"
                                                                                                                                        ],
                                                                                                                                        "S": [
                                                                                                                                          "R408K"
                                                                                                                                        ],
                                                                                                                                        "nuc": [
                                                                                                                                          "T445C",
                                                                                                                                          "G872T",
                                                                                                                                          "C1915T",
                                                                                                                                          "G2144T",
                                                                                                                                          "C3261T",
                                                                                                                                          "A15984T",
                                                                                                                                          "C20946T",
                                                                                                                                          "C22075T",
                                                                                                                                          "G22785A",
                                                                                                                                          "T26609C",
                                                                                                                                          "T27264C"
                                                                                                                                        ]
                                                                                                                                      }
                                                                                                                                    },
                                                                                                                                    "name": "Tunisia/ADAGE-15425/2020",
                                                                                                                                    "node_attrs": {
                                                                                                                                      "author": {
                                                                                                                                        "author": "Souissi et al",
                                                                                                                                        "value": "Souissi et al"
                                                                                                                                      },
                                                                                                                                      "clade_membership": {
                                                                                                                                        "value": "20A"
                                                                                                                                      },
                                                                                                                                      "country": {
                                                                                                                                        "value": "Africa"
                                                                                                                                      },
                                                                                                                                      "div": 17,
                                                                                                                                      "division": {
                                                                                                                                        "value": "Africa"
                                                                                                                                      },
                                                                                                                                      "division_exposure": {
                                                                                                                                        "value": "Africa"
                                                                                                                                      },
                                                                                                                                      "genbank_accession": {
                                                                                                                                        "value": "MW452545.1"
                                                                                                                                      },
                                                                                                                                      "gisaid_epi_isl": {
                                                                                                                                        "value": "EPI_ISL_712068"
                                                                                                                                      },
                                                                                                                                      "host": {
                                                                                                                                        "value": "Human"
                                                                                                                                      },
                                                                                                                                      "custom_location": {
                                                                                                                                        "confidence": {
                                                                                                                                          "Africa": 1.0
                                                                                                                                        },
                                                                                                                                        "entropy": -1.000088900581841e-12,
                                                                                                                                        "value": "Africa"
                                                                                                                                      },
                                                                                                                                      "num_date": {
                                                                                                                                        "confidence": [
                                                                                                                                          2020.7226775956285,
                                                                                                                                          2020.7226775956285
                                                                                                                                        ],
                                                                                                                                        "value": 2020.7226775956285
                                                                                                                                      },
                                                                                                                                      "originating_lab": {
                                                                                                                                        "value": "Laboratoire de Microbiologie- CHU Habib Bourguiba \u2013 Sfax adresse"
                                                                                                                                      },
                                                                                                                                      "pangolin_lineage": {
                                                                                                                                        "value": "B.1"
                                                                                                                                      },
                                                                                                                                      "recency": {
                                                                                                                                        "value": "Older"
                                                                                                                                      },
                                                                                                                                      "region": {
                                                                                                                                        "value": "Africa"
                                                                                                                                      },
                                                                                                                                      "region_exposure": {
                                                                                                                                        "value": "Africa"
                                                                                                                                      },
                                                                                                                                      "subclade_membership": {
                                                                                                                                        "value": "20A"
                                                                                                                                      },
                                                                                                                                      "submitting_lab": {
                                                                                                                                        "value": "Laboratoire des Proc\u00e9d\u00e9s de Criblage Mol\u00e9culaire et Cellulaire-Centre de Biotechnologie de Sfax"
                                                                                                                                      },
                                                                                                                                      "url": "https://www.gisaid.org"
                                                                                                                                    }
                                                                                                                                  },
                                                                                                                                  {
                                                                                                                                    "branch_attrs": {
                                                                                                                                      "labels": {
                                                                                                                                        "aa": "ORF1a: Y1920H; ORF1b: V2178F"
                                                                                                                                      },
                                                                                                                                      "mutations": {
                                                                                                                                        "ORF1a": [
                                                                                                                                          "Y1920H"
                                                                                                                                        ],
                                                                                                                                        "ORF1b": [
                                                                                                                                          "V2178F"
                                                                                                                                        ],
                                                                                                                                        "nuc": [
                                                                                                                                          "T6023C",
                                                                                                                                          "C14925T",
                                                                                                                                          "G19999T",
                                                                                                                                          "G21255C"
                                                                                                                                        ]
                                                                                                                                      }
                                                                                                                                    },
                                                                                                                                    "name": "Iceland/6063/2020",
                                                                                                                                    "node_attrs": {

                                                                                                                                      "author": {
                                                                                                                                        "author": "Daniel F Gudbjartsson et al",
                                                                                                                                        "value": "Daniel F Gudbjartsson et al"
                                                                                                                                      },
                                                                                                                                      "clade_membership": {
                                                                                                                                        "value": "20A"
                                                                                                                                      },
                                                                                                                                      "country": {
                                                                                                                                        "value": "Europe"
                                                                                                                                      },
                                                                                                                                      "div": 10,
                                                                                                                                      "division": {
                                                                                                                                        "value": "Europe"
                                                                                                                                      },
                                                                                                                                      "division_exposure": {
                                                                                                                                        "value": "Europe"
                                                                                                                                      },
                                                                                                                                      "gisaid_epi_isl": {
                                                                                                                                        "value": "EPI_ISL_829742"
                                                                                                                                      },
                                                                                                                                      "host": {
                                                                                                                                        "value": "Human"
                                                                                                                                      },
                                                                                                                                      "custom_location": {
                                                                                                                                        "confidence": {
                                                                                                                                          "Europe": 1.0
                                                                                                                                        },
                                                                                                                                        "entropy": -1.000088900581841e-12,
                                                                                                                                        "value": "Europe"
                                                                                                                                      },
                                                                                                                                      "num_date": {
                                                                                                                                        "confidence": [
                                                                                                                                          2020.9166666666667,
                                                                                                                                          2020.9166666666667
                                                                                                                                        ],
                                                                                                                                        "value": 2020.9166666666667
                                                                                                                                      },
                                                                                                                                      "originating_lab": {
                                                                                                                                        "value": "deCODE genetics"
                                                                                                                                      },
                                                                                                                                      "pangolin_lineage": {
                                                                                                                                        "value": "B.1.177"
                                                                                                                                      },
                                                                                                                                      "recency": {
                                                                                                                                        "value": "Older"
                                                                                                                                      },
                                                                                                                                      "region": {
                                                                                                                                        "value": "Europe"
                                                                                                                                      },
                                                                                                                                      "region_exposure": {
                                                                                                                                        "value": "Europe"
                                                                                                                                      },

                                                                                                                                      "subclade_membership": {
                                                                                                                                        "value": "20A"
                                                                                                                                      },
                                                                                                                                      "submitting_lab": {
                                                                                                                                        "value": "deCODE genetics"
                                                                                                                                      },
                                                                                                                                      "url": "https://www.gisaid.org"
                                                                                                                                    }
                                                                                                                                  }
                                                                                                                                ],
                                                                                                                                "name": "NODE_0001257",
                                                                                                                                "node_attrs": {
                                                                                                                                  "clade_membership": {
                                                                                                                                    "value": "20A"
                                                                                                                                  },
                                                                                                                                  "div": 6,
                                                                                                                                  "custom_location": {
                                                                                                                                    "confidence": {
                                                                                                                                      "Africa": 0.1998903163781414,
                                                                                                                                      "Asia": 0.24430334094450204,
                                                                                                                                      "Europe": 0.5370822249921943,
                                                                                                                                      "South America": 0.01751359344059253
                                                                                                                                    },
                                                                                                                                    "entropy": 1.0798770289333188,
                                                                                                                                    "value": "Europe"
                                                                                                                                  },
                                                                                                                                  "num_date": {
                                                                                                                                    "confidence": [
                                                                                                                                      2020.1768747029248,
                                                                                                                                      2020.5740845698915
                                                                                                                                    ],
                                                                                                                                    "value": 2020.4739108377155
                                                                                                                                  },
                                                                                                                                  "subclade_membership": {
                                                                                                                                    "value": "20A"
                                                                                                                                  }
                                                                                                                                }
                                                                                                                              }
                                                                                                                            ],
                                                                                                                            "name": "NODE_0001420",
                                                                                                                            "node_attrs": {
                                                                                                                              "clade_membership": {
                                                                                                                                "value": "20A"
                                                                                                                              },
                                                                                                                              "div": 5,
                                                                                                                              "custom_location": {
                                                                                                                                "confidence": {
                                                                                                                                  "Africa": 0.028500575702914508,
                                                                                                                                  "Asia": 0.8460528114858062,
                                                                                                                                  "Europe": 0.11979020555760547,
                                                                                                                                  "South America": 0.005369544664142622
                                                                                                                                },
                                                                                                                                "entropy": 0.5276920996238844,
                                                                                                                                "value": "Asia"
                                                                                                                              },
                                                                                                                              "num_date": {
                                                                                                                                "confidence": [
                                                                                                                                  2020.107298051631,
                                                                                                                                  2020.5452840222779
                                                                                                                                ],
                                                                                                                                "value": 2020.3934078923414
                                                                                                                              },
                                                                                                                              "subclade_membership": {
                                                                                                                                "value": "20A"
                                                                                                                              }
                                                                                                                            }
                                                                                                                          }
                                                                                                                        ],
                                                                                                                        "name": "NODE_0001419",
                                                                                                                        "node_attrs": {
                                                                                                                          "clade_membership": {
                                                                                                                            "value": "20A"
                                                                                                                          },
                                                                                                                          "div": 5,
                                                                                                                          "custom_location": {
                                                                                                                            "confidence": {
                                                                                                                              "Africa": 0.026582551073934063,
                                                                                                                              "Asia": 0.8769483058122628,
                                                                                                                              "Europe": 0.09188773341843567,
                                                                                                                              "South America": 0.004367776703570536
                                                                                                                            },
                                                                                                                            "entropy": 0.45665204138856463,
                                                                                                                            "value": "Asia"
                                                                                                                          },
                                                                                                                          "num_date": {
                                                                                                                            "confidence": [
                                                                                                                              2020.1559421588033,
                                                                                                                              2020.4438034919444
                                                                                                                            ],
                                                                                                                            "value": 2020.248844072753
                                                                                                                          },
                                                                                                                          "subclade_membership": {
                                                                                                                            "value": "20A"
                                                                                                                          }
                                                                                                                        }
                                                                                                                      }
                                                                                                                    ],
                                                                                                                    "name": "NODE_0001254",
                                                                                                                    "node_attrs": {
                                                                                                                      "clade_membership": {
                                                                                                                        "value": "20A"
                                                                                                                      },
                                                                                                                      "div": 5,
                                                                                                                      "custom_location": {
                                                                                                                        "confidence": {
                                                                                                                          "Africa": 0.13199808901988788,
                                                                                                                          "Asia": 0.6052940681256707,
                                                                                                                          "Europe": 0.24949396998082332,
                                                                                                                          "South America": 0.012533386237712175
                                                                                                                        },
                                                                                                                        "entropy": 0.9779396932688369,
                                                                                                                        "value": "Asia"
                                                                                                                      },
                                                                                                                      "num_date": {
                                                                                                                        "confidence": [
                                                                                                                          2020.2137869020949,
                                                                                                                          2020.2497040935914
                                                                                                                        ],
                                                                                                                        "value": 2020.2292890799276
                                                                                                                      },
                                                                                                                      "subclade_membership": {
                                                                                                                        "value": "20A"
                                                                                                                      }
                                                                                                                    }
                                                                                                                  }
                                                                                                                ],
                                                                                                                "name": "NODE_0001416",
                                                                                                                "node_attrs": {
                                                                                                                  "clade_membership": {
                                                                                                                    "value": "20A"
                                                                                                                  },
                                                                                                                  "div": 4,
                                                                                                                  "custom_location": {
                                                                                                                    "confidence": {
                                                                                                                      "Africa": 0.021358847256558674,
                                                                                                                      "Asia": 0.5638257619476422,
                                                                                                                      "Europe": 0.4065595477087891,
                                                                                                                      "South America": 0.007749236238260258
                                                                                                                    },
                                                                                                                    "entropy": 0.8130029951072333,
                                                                                                                    "value": "Asia"
                                                                                                                  },
                                                                                                                  "num_date": {
                                                                                                                    "confidence": [
                                                                                                                      2020.1948771077439,
                                                                                                                      2020.2130634145324
                                                                                                                    ],
                                                                                                                    "value": 2020.207888407626
                                                                                                                  },
                                                                                                                  "subclade_membership": {
                                                                                                                    "value": "20A"
                                                                                                                  }
                                                                                                                }
                                                                                                              }
                                                                                                            ],
                                                                                                            "name": "NODE_0001414",
                                                                                                            "node_attrs": {
                                                                                                              "clade_membership": {
                                                                                                                "value": "20A"
                                                                                                              },
                                                                                                              "div": 4,
                                                                                                              "custom_location": {
                                                                                                                "confidence": {
                                                                                                                  "Africa": 0.004961671577098545,
                                                                                                                  "Asia": 0.4364979391157363,
                                                                                                                  "Europe": 0.5511283941255015,
                                                                                                                  "South America": 0.0068662973846938015
                                                                                                                },
                                                                                                                "entropy": 0.7552006524453853,
                                                                                                                "value": "Europe"
                                                                                                              },
                                                                                                              "num_date": {
                                                                                                                "confidence": [
                                                                                                                  2020.1893789867752,
                                                                                                                  2020.209395961197
                                                                                                                ],
                                                                                                                "value": 2020.2067240300466
                                                                                                              },
                                                                                                              "subclade_membership": {
                                                                                                                "value": "20A"
                                                                                                              }
                                                                                                            }
                                                                                                          }
                                                                                                        ],
                                                                                                        "name": "NODE_0001410",
                                                                                                        "node_attrs": {
                                                                                                          "clade_membership": {
                                                                                                            "value": "20A"
                                                                                                          },
                                                                                                          "div": 4,
                                                                                                          "custom_location": {
                                                                                                            "confidence": {
                                                                                                              "Africa": 0.002912332897081358,
                                                                                                              "Asia": 0.2070750548466062,
                                                                                                              "Europe": 0.7796760723238918,
                                                                                                              "South America": 0.009495958479307466
                                                                                                            },
                                                                                                            "entropy": 0.5877634312570819,
                                                                                                            "value": "Europe"
                                                                                                          },
                                                                                                          "num_date": {
                                                                                                            "confidence": [
                                                                                                              2020.1795872836983,
                                                                                                              2020.2081264639305
                                                                                                            ],
                                                                                                            "value": 2020.1982398615978
                                                                                                          },
                                                                                                          "subclade_membership": {
                                                                                                            "value": "20A"
                                                                                                          }
                                                                                                        }
                                                                                                      },
                                                                                                      {
                                                                                                        "branch_attrs": {
                                                                                                          "mutations": {}
                                                                                                        },
                                                                                                        "children": [
                                                                                                          {
                                                                                                            "branch_attrs": {
                                                                                                              "mutations": {}
                                                                                                            },
                                                                                                            "children": [
                                                                                                              {
                                                                                                                "branch_attrs": {
                                                                                                                  "mutations": {}
                                                                                                                },
                                                                                                                "children": [
                                                                                                                  {
                                                                                                                    "branch_attrs": {
                                                                                                                      "labels": {
                                                                                                                        "aa": "ORF1a: D1044G; S: V143X, Y144X, *1274X"
                                                                                                                      },
                                                                                                                      "mutations": {
                                                                                                                        "ORF1a": [
                                                                                                                          "D1044G"
                                                                                                                        ],
                                                                                                                        "S": [
                                                                                                                          "V143X",
                                                                                                                          "Y144X",
                                                                                                                          "*1274X"
                                                                                                                        ],
                                                                                                                        "nuc": [
                                                                                                                          "A3396G",
                                                                                                                          "T21991-",
                                                                                                                          "T21992-",
                                                                                                                          "A21993-"
                                                                                                                        ]
                                                                                                                      }
                                                                                                                    },
                                                                                                                    "name": "Slovenia/V0-5244/2020",
                                                                                                                    "node_attrs": {

                                                                                                                      "author": {
                                                                                                                        "author": "Toma\u017e Mark Zorec et al",
                                                                                                                        "value": "Toma\u017e Mark Zorec et al"
                                                                                                                      },
                                                                                                                      "clade_membership": {
                                                                                                                        "value": "20A"
                                                                                                                      },
                                                                                                                      "country": {
                                                                                                                        "value": "Europe"
                                                                                                                      },
                                                                                                                      "div": 5,
                                                                                                                      "division": {
                                                                                                                        "value": "Europe"
                                                                                                                      },
                                                                                                                      "division_exposure": {
                                                                                                                        "value": "Europe"
                                                                                                                      },
                                                                                                                      "gisaid_epi_isl": {
                                                                                                                        "value": "EPI_ISL_635292"
                                                                                                                      },
                                                                                                                      "host": {
                                                                                                                        "value": "Human"
                                                                                                                      },
                                                                                                                      "custom_location": {
                                                                                                                        "confidence": {
                                                                                                                          "Europe": 1.0
                                                                                                                        },
                                                                                                                        "entropy": -1.000088900581841e-12,
                                                                                                                        "value": "Europe"
                                                                                                                      },
                                                                                                                      "num_date": {
                                                                                                                        "confidence": [
                                                                                                                          2020.2636612021859,
                                                                                                                          2020.2636612021859
                                                                                                                        ],
                                                                                                                        "value": 2020.2636612021859
                                                                                                                      },
                                                                                                                      "originating_lab": {
                                                                                                                        "value": "Institute of Microbiology and Immunology, Faculty of Medicine, University of Ljubljana"
                                                                                                                      },
                                                                                                                      "pangolin_lineage": {
                                                                                                                        "value": "B.1"
                                                                                                                      },
                                                                                                                      "recency": {
                                                                                                                        "value": "Older"
                                                                                                                      },
                                                                                                                      "region": {
                                                                                                                        "value": "Europe"
                                                                                                                      },
                                                                                                                      "region_exposure": {
                                                                                                                        "value": "Europe"
                                                                                                                      },

                                                                                                                      "subclade_membership": {
                                                                                                                        "value": "20A"
                                                                                                                      },
                                                                                                                      "submitting_lab": {
                                                                                                                        "value": "Institute of Microbiology and Immunology, Faculty of Medicine, University of Ljubljana"
                                                                                                                      },
                                                                                                                      "url": "https://www.gisaid.org"
                                                                                                                    }
                                                                                                                  },
                                                                                                                  {
                                                                                                                    "branch_attrs": {
                                                                                                                      "mutations": {
                                                                                                                        "nuc": [
                                                                                                                          "C12439T"
                                                                                                                        ]
                                                                                                                      }
                                                                                                                    },
                                                                                                                    "children": [
                                                                                                                      {
                                                                                                                        "branch_attrs": {
                                                                                                                          "labels": {
                                                                                                                            "aa": "N: R191H; ORF3a: G174D"
                                                                                                                          },
                                                                                                                          "mutations": {
                                                                                                                            "N": [
                                                                                                                              "R191H"
                                                                                                                            ],
                                                                                                                            "ORF3a": [
                                                                                                                              "G174D"
                                                                                                                            ],
                                                                                                                            "nuc": [
                                                                                                                              "C5654T",
                                                                                                                              "T5911C",
                                                                                                                              "C13019T",
                                                                                                                              "A15204G",
                                                                                                                              "G15921C",
                                                                                                                              "G25913A",
                                                                                                                              "C26256T",
                                                                                                                              "G28845A",
                                                                                                                              "G29553T",
                                                                                                                              "C29721T"
                                                                                                                            ]
                                                                                                                          }
                                                                                                                        },
                                                                                                                        "name": "Mozambique/INS-K007885/2020",
                                                                                                                        "node_attrs": {

                                                                                                                          "author": {
                                                                                                                            "author": "Nalia Ismael et al",
                                                                                                                            "value": "Nalia Ismael et al"
                                                                                                                          },
                                                                                                                          "clade_membership": {
                                                                                                                            "value": "20A"
                                                                                                                          },
                                                                                                                          "country": {
                                                                                                                            "value": "Africa"
                                                                                                                          },
                                                                                                                          "div": 15,
                                                                                                                          "division": {
                                                                                                                            "value": "Africa"
                                                                                                                          },
                                                                                                                          "division_exposure": {
                                                                                                                            "value": "Africa"
                                                                                                                          },
                                                                                                                          "gisaid_epi_isl": {
                                                                                                                            "value": "EPI_ISL_887460"
                                                                                                                          },
                                                                                                                          "host": {
                                                                                                                            "value": "Human"
                                                                                                                          },
                                                                                                                          "custom_location": {
                                                                                                                            "confidence": {
                                                                                                                              "Africa": 1.0
                                                                                                                            },
                                                                                                                            "entropy": -1.000088900581841e-12,
                                                                                                                            "value": "Africa"
                                                                                                                          },
                                                                                                                          "num_date": {
                                                                                                                            "confidence": [
                                                                                                                              2020.8975409836066,
                                                                                                                              2020.8975409836066
                                                                                                                            ],
                                                                                                                            "value": 2020.8975409836066
                                                                                                                          },
                                                                                                                          "originating_lab": {
                                                                                                                            "value": "Instituto Nacional de Saude (INS), Mozambique"
                                                                                                                          },
                                                                                                                          "pangolin_lineage": {
                                                                                                                            "value": "B.1"
                                                                                                                          },
                                                                                                                          "recency": {
                                                                                                                            "value": "Older"
                                                                                                                          },
                                                                                                                          "region": {
                                                                                                                            "value": "Africa"
                                                                                                                          },
                                                                                                                          "region_exposure": {
                                                                                                                            "value": "Africa"
                                                                                                                          },

                                                                                                                          "subclade_membership": {
                                                                                                                            "value": "20A"
                                                                                                                          },
                                                                                                                          "submitting_lab": {
                                                                                                                            "value": "KRISP, KZN Research Innovation and Sequencing Platform"
                                                                                                                          },
                                                                                                                          "url": "https://www.gisaid.org"
                                                                                                                        }
                                                                                                                      },
                                                                                                                      {
                                                                                                                        "branch_attrs": {
                                                                                                                          "labels": {
                                                                                                                            "aa": "ORF3a: S209A"
                                                                                                                          },
                                                                                                                          "mutations": {
                                                                                                                            "ORF3a": [
                                                                                                                              "S209A"
                                                                                                                            ],
                                                                                                                            "nuc": [
                                                                                                                              "C7420T",
                                                                                                                              "T26017G"
                                                                                                                            ]
                                                                                                                          }
                                                                                                                        },
                                                                                                                        "children": [
                                                                                                                          {
                                                                                                                            "branch_attrs": {
                                                                                                                              "labels": {
                                                                                                                                "aa": "ORF1b: T1162I"
                                                                                                                              },
                                                                                                                              "mutations": {
                                                                                                                                "ORF1b": [
                                                                                                                                  "T1162I"
                                                                                                                                ],
                                                                                                                                "nuc": [
                                                                                                                                  "C16952T"
                                                                                                                                ]
                                                                                                                              }
                                                                                                                            },
                                                                                                                            "children": [
                                                                                                                              {
                                                                                                                                "branch_attrs": {
                                                                                                                                  "labels": {
                                                                                                                                    "aa": "ORF1a: A1473V, S1493A, K3832R; ORF7a: I110V"
                                                                                                                                  },
                                                                                                                                  "mutations": {
                                                                                                                                    "ORF1a": [
                                                                                                                                      "A1473V",
                                                                                                                                      "S1493A",
                                                                                                                                      "K3832R"
                                                                                                                                    ],
                                                                                                                                    "ORF7a": [
                                                                                                                                      "I110V"
                                                                                                                                    ],
                                                                                                                                    "nuc": [
                                                                                                                                      "C4683T",
                                                                                                                                      "T4742G",
                                                                                                                                      "A8020G",
                                                                                                                                      "A11760G",
                                                                                                                                      "A27721G"
                                                                                                                                    ]
                                                                                                                                  }
                                                                                                                                },
                                                                                                                                "name": "Rwanda/NRLNAT2055/2020",
                                                                                                                                "node_attrs": {

                                                                                                                                  "author": {
                                                                                                                                    "author": "Yvan Butera et al",
                                                                                                                                    "value": "Yvan Butera et al"
                                                                                                                                  },
                                                                                                                                  "clade_membership": {
                                                                                                                                    "value": "20A"
                                                                                                                                  },
                                                                                                                                  "country": {
                                                                                                                                    "value": "Africa"
                                                                                                                                  },
                                                                                                                                  "div": 13,
                                                                                                                                  "division": {
                                                                                                                                    "value": "Africa"
                                                                                                                                  },
                                                                                                                                  "division_exposure": {
                                                                                                                                    "value": "Africa"
                                                                                                                                  },
                                                                                                                                  "gisaid_epi_isl": {
                                                                                                                                    "value": "EPI_ISL_960301"
                                                                                                                                  },
                                                                                                                                  "host": {
                                                                                                                                    "value": "Human"
                                                                                                                                  },
                                                                                                                                  "custom_location": {
                                                                                                                                    "confidence": {
                                                                                                                                      "Africa": 1.0
                                                                                                                                    },
                                                                                                                                    "entropy": -1.000088900581841e-12,
                                                                                                                                    "value": "Africa"
                                                                                                                                  },
                                                                                                                                  "num_date": {
                                                                                                                                    "confidence": [
                                                                                                                                      2020.561475409836,
                                                                                                                                      2020.561475409836
                                                                                                                                    ],
                                                                                                                                    "value": 2020.561475409836
                                                                                                                                  },
                                                                                                                                  "originating_lab": {
                                                                                                                                    "value": "Nucleic Acid Testing, National Reference Laboratory"
                                                                                                                                  },
                                                                                                                                  "pangolin_lineage": {
                                                                                                                                    "value": "B.1.380"
                                                                                                                                  },
                                                                                                                                  "recency": {
                                                                                                                                    "value": "One month ago"
                                                                                                                                  },
                                                                                                                                  "region": {
                                                                                                                                    "value": "Africa"
                                                                                                                                  },
                                                                                                                                  "region_exposure": {
                                                                                                                                    "value": "Africa"
                                                                                                                                  },

                                                                                                                                  "subclade_membership": {
                                                                                                                                    "value": "20A"
                                                                                                                                  },
                                                                                                                                  "submitting_lab": {
                                                                                                                                    "value": "GIGA Medical Genomics"
                                                                                                                                  },
                                                                                                                                  "url": "https://www.gisaid.org"
                                                                                                                                }
                                                                                                                              },
                                                                                                                              {
                                                                                                                                "branch_attrs": {
                                                                                                                                  "mutations": {}
                                                                                                                                },
                                                                                                                                "children": [
                                                                                                                                  {
                                                                                                                                    "branch_attrs": {
                                                                                                                                      "labels": {
                                                                                                                                        "aa": "ORF1a: P309S, E457G, P1158L; ORF1b: A302S, A1428D; S: Q1208H"
                                                                                                                                      },
                                                                                                                                      "mutations": {
                                                                                                                                        "ORF1a": [
                                                                                                                                          "P309S",
                                                                                                                                          "E457G",
                                                                                                                                          "P1158L"
                                                                                                                                        ],
                                                                                                                                        "ORF1b": [
                                                                                                                                          "A302S",
                                                                                                                                          "A1428D"
                                                                                                                                        ],
                                                                                                                                        "S": [
                                                                                                                                          "Q1208H"
                                                                                                                                        ],
                                                                                                                                        "nuc": [
                                                                                                                                          "C1190T",
                                                                                                                                          "A1635G",
                                                                                                                                          "C3738T",
                                                                                                                                          "G14371T",
                                                                                                                                          "C17750A",
                                                                                                                                          "G25186T",
                                                                                                                                          "C29272T",
                                                                                                                                          "C29311T"
                                                                                                                                        ]
                                                                                                                                      }
                                                                                                                                    },
                                                                                                                                    "name": "Rwanda/AX89228RD/2020",
                                                                                                                                    "node_attrs": {

                                                                                                                                      "author": {
                                                                                                                                        "author": "Enatha Mukantwari et al",
                                                                                                                                        "value": "Enatha Mukantwari et al"
                                                                                                                                      },
                                                                                                                                      "clade_membership": {
                                                                                                                                        "value": "20A"
                                                                                                                                      },
                                                                                                                                      "country": {
                                                                                                                                        "value": "Africa"
                                                                                                                                      },
                                                                                                                                      "div": 16,
                                                                                                                                      "division": {
                                                                                                                                        "value": "Africa"
                                                                                                                                      },
                                                                                                                                      "division_exposure": {
                                                                                                                                        "value": "Africa"
                                                                                                                                      },
                                                                                                                                      "gisaid_epi_isl": {
                                                                                                                                        "value": "EPI_ISL_1064149"
                                                                                                                                      },
                                                                                                                                      "host": {
                                                                                                                                        "value": "Human"
                                                                                                                                      },
                                                                                                                                      "custom_location": {
                                                                                                                                        "confidence": {
                                                                                                                                          "Africa": 1.0
                                                                                                                                        },
                                                                                                                                        "entropy": -1.000088900581841e-12,
                                                                                                                                        "value": "Africa"
                                                                                                                                      },
                                                                                                                                      "num_date": {
                                                                                                                                        "confidence": [
                                                                                                                                          2020.974043715847,
                                                                                                                                          2020.974043715847
                                                                                                                                        ],
                                                                                                                                        "value": 2020.974043715847
                                                                                                                                      },
                                                                                                                                      "originating_lab": {
                                                                                                                                        "value": "Rwanda National Reference Laboratory"
                                                                                                                                      },
                                                                                                                                      "pangolin_lineage": {
                                                                                                                                        "value": "B.1.380"
                                                                                                                                      },
                                                                                                                                      "recency": {
                                                                                                                                        "value": "One week ago"
                                                                                                                                      },
                                                                                                                                      "region": {
                                                                                                                                        "value": "Africa"
                                                                                                                                      },
                                                                                                                                      "region_exposure": {
                                                                                                                                        "value": "Africa"
                                                                                                                                      },

                                                                                                                                      "subclade_membership": {
                                                                                                                                        "value": "20A"
                                                                                                                                      },
                                                                                                                                      "submitting_lab": {
                                                                                                                                        "value": "Rwanda National Reference Laboratory"
                                                                                                                                      },
                                                                                                                                      "url": "https://www.gisaid.org"
                                                                                                                                    }
                                                                                                                                  },
                                                                                                                                  {
                                                                                                                                    "branch_attrs": {
                                                                                                                                      "mutations": {
                                                                                                                                        "nuc": [
                                                                                                                                          "C4918T"
                                                                                                                                        ]
                                                                                                                                      }
                                                                                                                                    },
                                                                                                                                    "name": "Rwanda/NRLNAT2056/2020",
                                                                                                                                    "node_attrs": {

                                                                                                                                      "author": {
                                                                                                                                        "author": "Yvan Butera et al",
                                                                                                                                        "value": "Yvan Butera et al"
                                                                                                                                      },
                                                                                                                                      "clade_membership": {
                                                                                                                                        "value": "20A"
                                                                                                                                      },
                                                                                                                                      "country": {
                                                                                                                                        "value": "Africa"
                                                                                                                                      },
                                                                                                                                      "div": 9,
                                                                                                                                      "division": {
                                                                                                                                        "value": "Africa"
                                                                                                                                      },
                                                                                                                                      "division_exposure": {
                                                                                                                                        "value": "Africa"
                                                                                                                                      },
                                                                                                                                      "gisaid_epi_isl": {
                                                                                                                                        "value": "EPI_ISL_960300"
                                                                                                                                      },
                                                                                                                                      "host": {
                                                                                                                                        "value": "Human"
                                                                                                                                      },
                                                                                                                                      "custom_location": {
                                                                                                                                        "confidence": {
                                                                                                                                          "Africa": 1.0
                                                                                                                                        },
                                                                                                                                        "entropy": -1.000088900581841e-12,
                                                                                                                                        "value": "Africa"
                                                                                                                                      },
                                                                                                                                      "num_date": {
                                                                                                                                        "confidence": [
                                                                                                                                          2020.577868852459,
                                                                                                                                          2020.577868852459
                                                                                                                                        ],
                                                                                                                                        "value": 2020.577868852459
                                                                                                                                      },
                                                                                                                                      "originating_lab": {
                                                                                                                                        "value": "Nucleic Acid Testing, National Reference Laboratory"
                                                                                                                                      },
                                                                                                                                      "pangolin_lineage": {
                                                                                                                                        "value": "B.1.380"
                                                                                                                                      },
                                                                                                                                      "recency": {
                                                                                                                                        "value": "One month ago"
                                                                                                                                      },
                                                                                                                                      "region": {
                                                                                                                                        "value": "Africa"
                                                                                                                                      },
                                                                                                                                      "region_exposure": {
                                                                                                                                        "value": "Africa"
                                                                                                                                      },

                                                                                                                                      "subclade_membership": {
                                                                                                                                        "value": "20A"
                                                                                                                                      },
                                                                                                                                      "submitting_lab": {
                                                                                                                                        "value": "GIGA Medical Genomics"
                                                                                                                                      },
                                                                                                                                      "url": "https://www.gisaid.org"
                                                                                                                                    }
                                                                                                                                  }
                                                                                                                                ],
                                                                                                                                "name": "NODE_0001429",
                                                                                                                                "node_attrs": {
                                                                                                                                  "clade_membership": {
                                                                                                                                    "value": "20A"
                                                                                                                                  },
                                                                                                                                  "div": 8,
                                                                                                                                  "custom_location": {
                                                                                                                                    "confidence": {
                                                                                                                                      "Africa": 0.9993515910075951
                                                                                                                                    },
                                                                                                                                    "entropy": 0.005888930330611928,
                                                                                                                                    "value": "Africa"
                                                                                                                                  },
                                                                                                                                  "num_date": {
                                                                                                                                    "confidence": [
                                                                                                                                      2020.4015328541573,
                                                                                                                                      2020.577868852459
                                                                                                                                    ],
                                                                                                                                    "value": 2020.5176694876182
                                                                                                                                  },
                                                                                                                                  "subclade_membership": {
                                                                                                                                    "value": "20A"
                                                                                                                                  }
                                                                                                                                }
                                                                                                                              }
                                                                                                                            ],
                                                                                                                            "name": "NODE_0001105",
                                                                                                                            "node_attrs": {
                                                                                                                              "clade_membership": {
                                                                                                                                "value": "20A"
                                                                                                                              },
                                                                                                                              "div": 8,
                                                                                                                              "custom_location": {
                                                                                                                                "confidence": {
                                                                                                                                  "Africa": 0.9990673219825811
                                                                                                                                },
                                                                                                                                "entropy": 0.008079681648222776,
                                                                                                                                "value": "Africa"
                                                                                                                              },
                                                                                                                              "num_date": {
                                                                                                                                "confidence": [
                                                                                                                                  2020.3946379375604,
                                                                                                                                  2020.5338256818166
                                                                                                                                ],
                                                                                                                                "value": 2020.474646610956
                                                                                                                              },
                                                                                                                              "subclade_membership": {
                                                                                                                                "value": "20A"
                                                                                                                              }
                                                                                                                            }
                                                                                                                          },
                                                                                                                          {
                                                                                                                            "branch_attrs": {
                                                                                                                              "mutations": {
                                                                                                                                "nuc": [
                                                                                                                                  "C1519T",
                                                                                                                                  "G29745T"
                                                                                                                                ]
                                                                                                                              }
                                                                                                                            },
                                                                                                                            "children": [
                                                                                                                              {
                                                                                                                                "branch_attrs": {
                                                                                                                                  "mutations": {}
                                                                                                                                },
                                                                                                                                "name": "Uganda/UG112/2020",
                                                                                                                                "node_attrs": {
                                                                                                                                  "author": {
                                                                                                                                    "author": "Matthew Cotten et al",
                                                                                                                                    "value": "Matthew Cotten et al"
                                                                                                                                  },
                                                                                                                                  "clade_membership": {
                                                                                                                                    "value": "20A"
                                                                                                                                  },
                                                                                                                                  "country": {
                                                                                                                                    "value": "Africa"
                                                                                                                                  },
                                                                                                                                  "div": 9,
                                                                                                                                  "division": {
                                                                                                                                    "value": "Africa"
                                                                                                                                  },
                                                                                                                                  "division_exposure": {
                                                                                                                                    "value": "Africa"
                                                                                                                                  },
                                                                                                                                  "gisaid_epi_isl": {
                                                                                                                                    "value": "EPI_ISL_738019"
                                                                                                                                  },
                                                                                                                                  "host": {
                                                                                                                                    "value": "Human"
                                                                                                                                  },
                                                                                                                                  "custom_location": {
                                                                                                                                    "confidence": {
                                                                                                                                      "Africa": 1.0
                                                                                                                                    },
                                                                                                                                    "entropy": -1.000088900581841e-12,
                                                                                                                                    "value": "Africa"
                                                                                                                                  },
                                                                                                                                  "num_date": {
                                                                                                                                    "confidence": [
                                                                                                                                      2020.627049180328,
                                                                                                                                      2020.627049180328
                                                                                                                                    ],
                                                                                                                                    "value": 2020.627049180328
                                                                                                                                  },
                                                                                                                                  "originating_lab": {
                                                                                                                                    "value": "Uganda Central Public Health Lab and Uganda Virus Research Institute"
                                                                                                                                  },
                                                                                                                                  "pangolin_lineage": {
                                                                                                                                    "value": "B.1.380"
                                                                                                                                  },
                                                                                                                                  "recency": {
                                                                                                                                    "value": "Older"
                                                                                                                                  },
                                                                                                                                  "region": {
                                                                                                                                    "value": "Africa"
                                                                                                                                  },
                                                                                                                                  "region_exposure": {
                                                                                                                                    "value": "Africa"
                                                                                                                                  },
                                                                                                                                  "subclade_membership": {
                                                                                                                                    "value": "20A"
                                                                                                                                  },
                                                                                                                                  "submitting_lab": {
                                                                                                                                    "value": "MRC/UVRI & LSHTM Uganda Research Unit"
                                                                                                                                  },
                                                                                                                                  "url": "https://www.gisaid.org"
                                                                                                                                }
                                                                                                                              },
                                                                                                                              {
                                                                                                                                "branch_attrs": {
                                                                                                                                  "labels": {
                                                                                                                                    "aa": "M: A68S"
                                                                                                                                  },
                                                                                                                                  "mutations": {
                                                                                                                                    "M": [
                                                                                                                                      "A68S"
                                                                                                                                    ],
                                                                                                                                    "nuc": [
                                                                                                                                      "G26724T"
                                                                                                                                    ]
                                                                                                                                  }
                                                                                                                                },
                                                                                                                                "name": "Rwanda/NRLNAT2052/2020",
                                                                                                                                "node_attrs": {

                                                                                                                                  "author": {
                                                                                                                                    "author": "Yvan Butera et al",
                                                                                                                                    "value": "Yvan Butera et al"
                                                                                                                                  },
                                                                                                                                  "clade_membership": {
                                                                                                                                    "value": "20A"
                                                                                                                                  },
                                                                                                                                  "country": {
                                                                                                                                    "value": "Africa"
                                                                                                                                  },
                                                                                                                                  "div": 10,
                                                                                                                                  "division": {
                                                                                                                                    "value": "Africa"
                                                                                                                                  },
                                                                                                                                  "division_exposure": {
                                                                                                                                    "value": "Africa"
                                                                                                                                  },
                                                                                                                                  "gisaid_epi_isl": {
                                                                                                                                    "value": "EPI_ISL_960236"
                                                                                                                                  },
                                                                                                                                  "host": {
                                                                                                                                    "value": "Human"
                                                                                                                                  },
                                                                                                                                  "custom_location": {
                                                                                                                                    "confidence": {
                                                                                                                                      "Africa": 1.0
                                                                                                                                    },
                                                                                                                                    "entropy": -1.000088900581841e-12,
                                                                                                                                    "value": "Africa"
                                                                                                                                  },
                                                                                                                                  "num_date": {
                                                                                                                                    "confidence": [
                                                                                                                                      2020.8073770491803,
                                                                                                                                      2020.8073770491803
                                                                                                                                    ],
                                                                                                                                    "value": 2020.8073770491803
                                                                                                                                  },
                                                                                                                                  "originating_lab": {
                                                                                                                                    "value": "Nucleic Acid Testing, National Reference Laboratory"
                                                                                                                                  },
                                                                                                                                  "pangolin_lineage": {
                                                                                                                                    "value": "B.1.380"
                                                                                                                                  },
                                                                                                                                  "recency": {
                                                                                                                                    "value": "One month ago"
                                                                                                                                  },
                                                                                                                                  "region": {
                                                                                                                                    "value": "Africa"
                                                                                                                                  },
                                                                                                                                  "region_exposure": {
                                                                                                                                    "value": "Africa"
                                                                                                                                  },

                                                                                                                                  "subclade_membership": {
                                                                                                                                    "value": "20A"
                                                                                                                                  },
                                                                                                                                  "submitting_lab": {
                                                                                                                                    "value": "GIGA Medical Genomics"
                                                                                                                                  },
                                                                                                                                  "url": "https://www.gisaid.org"
                                                                                                                                }
                                                                                                                              },
                                                                                                                              {
                                                                                                                                "branch_attrs": {
                                                                                                                                  "labels": {
                                                                                                                                    "aa": "N: T205I"
                                                                                                                                  },
                                                                                                                                  "mutations": {
                                                                                                                                    "N": [
                                                                                                                                      "T205I"
                                                                                                                                    ],
                                                                                                                                    "nuc": [
                                                                                                                                      "G3994T",
                                                                                                                                      "C5812T",
                                                                                                                                      "A6229G",
                                                                                                                                      "C10369T",
                                                                                                                                      "C11704T",
                                                                                                                                      "G22081A",
                                                                                                                                      "C25782T",
                                                                                                                                      "C28887T",
                                                                                                                                      "A29053G",
                                                                                                                                      "A29752G"
                                                                                                                                    ]
                                                                                                                                  }
                                                                                                                                },
                                                                                                                                "children": [
                                                                                                                                  {
                                                                                                                                    "branch_attrs": {
                                                                                                                                      "labels": {
                                                                                                                                        "aa": "ORF1b: V1840F"
                                                                                                                                      },
                                                                                                                                      "mutations": {
                                                                                                                                        "ORF1b": [
                                                                                                                                          "V1840F"
                                                                                                                                        ],
                                                                                                                                        "nuc": [
                                                                                                                                          "G18985T"
                                                                                                                                        ]
                                                                                                                                      }
                                                                                                                                    },
                                                                                                                                    "name": "Rwanda/NRLNAT1069/2020",
                                                                                                                                    "node_attrs": {
                                                                                                                                      "author": {
                                                                                                                                        "author": "Yvan Butera et al",
                                                                                                                                        "value": "Yvan Butera et al"
                                                                                                                                      },
                                                                                                                                      "clade_membership": {
                                                                                                                                        "value": "20A"
                                                                                                                                      },
                                                                                                                                      "country": {
                                                                                                                                        "value": "Africa"
                                                                                                                                      },
                                                                                                                                      "div": 20,
                                                                                                                                      "division": {
                                                                                                                                        "value": "Africa"
                                                                                                                                      },
                                                                                                                                      "division_exposure": {
                                                                                                                                        "value": "Africa"
                                                                                                                                      },
                                                                                                                                      "gisaid_epi_isl": {
                                                                                                                                        "value": "EPI_ISL_925901"
                                                                                                                                      },
                                                                                                                                      "host": {
                                                                                                                                        "value": "Human"
                                                                                                                                      },
                                                                                                                                      "custom_location": {
                                                                                                                                        "confidence": {
                                                                                                                                          "Africa": 1.0
                                                                                                                                        },
                                                                                                                                        "entropy": -1.000088900581841e-12,
                                                                                                                                        "value": "Africa"
                                                                                                                                      },
                                                                                                                                      "num_date": {
                                                                                                                                        "confidence": [
                                                                                                                                          2020.8401639344263,
                                                                                                                                          2020.8401639344263
                                                                                                                                        ],
                                                                                                                                        "value": 2020.8401639344263
                                                                                                                                      },
                                                                                                                                      "originating_lab": {
                                                                                                                                        "value": "Nucleic Acid Testing, National Reference Laboratory"
                                                                                                                                      },
                                                                                                                                      "pangolin_lineage": {
                                                                                                                                        "value": "B.1.380"
                                                                                                                                      },
                                                                                                                                      "recency": {
                                                                                                                                        "value": "One month ago"
                                                                                                                                      },
                                                                                                                                      "region": {
                                                                                                                                        "value": "Africa"
                                                                                                                                      },
                                                                                                                                      "region_exposure": {
                                                                                                                                        "value": "Africa"
                                                                                                                                      },
                                                                                                                                      "subclade_membership": {
                                                                                                                                        "value": "20A"
                                                                                                                                      },
                                                                                                                                      "submitting_lab": {
                                                                                                                                        "value": "GIGA Medical Genomics"
                                                                                                                                      },
                                                                                                                                      "url": "https://www.gisaid.org"
                                                                                                                                    }
                                                                                                                                  },
                                                                                                                                  {
                                                                                                                                    "branch_attrs": {
                                                                                                                                      "labels": {
                                                                                                                                        "aa": "ORF8: T11K"
                                                                                                                                      },
                                                                                                                                      "mutations": {
                                                                                                                                        "ORF8": [
                                                                                                                                          "T11K"
                                                                                                                                        ],
                                                                                                                                        "nuc": [
                                                                                                                                          "C27925A"
                                                                                                                                        ]
                                                                                                                                      }
                                                                                                                                    },
                                                                                                                                    "name": "Rwanda/NRLNAT1070/2020",
                                                                                                                                    "node_attrs": {

                                                                                                                                      "author": {
                                                                                                                                        "author": "Yvan Butera et al",
                                                                                                                                        "value": "Yvan Butera et al"
                                                                                                                                      },
                                                                                                                                      "clade_membership": {
                                                                                                                                        "value": "20A"
                                                                                                                                      },
                                                                                                                                      "country": {
                                                                                                                                        "value": "Africa"
                                                                                                                                      },
                                                                                                                                      "div": 20,
                                                                                                                                      "division": {
                                                                                                                                        "value": "Africa"
                                                                                                                                      },
                                                                                                                                      "division_exposure": {
                                                                                                                                        "value": "Africa"
                                                                                                                                      },
                                                                                                                                      "gisaid_epi_isl": {
                                                                                                                                        "value": "EPI_ISL_925902"
                                                                                                                                      },
                                                                                                                                      "host": {
                                                                                                                                        "value": "Human"
                                                                                                                                      },
                                                                                                                                      "custom_location": {
                                                                                                                                        "confidence": {
                                                                                                                                          "Africa": 1.0
                                                                                                                                        },
                                                                                                                                        "entropy": -1.000088900581841e-12,
                                                                                                                                        "value": "Africa"
                                                                                                                                      },
                                                                                                                                      "num_date": {
                                                                                                                                        "confidence": [
                                                                                                                                          2020.8401639344263,
                                                                                                                                          2020.8401639344263
                                                                                                                                        ],
                                                                                                                                        "value": 2020.8401639344263
                                                                                                                                      },
                                                                                                                                      "originating_lab": {
                                                                                                                                        "value": "Nucleic Acid Testing, National Reference Laboratory"
                                                                                                                                      },
                                                                                                                                      "pangolin_lineage": {
                                                                                                                                        "value": "B.1.380"
                                                                                                                                      },
                                                                                                                                      "recency": {
                                                                                                                                        "value": "One month ago"
                                                                                                                                      },
                                                                                                                                      "region": {
                                                                                                                                        "value": "Africa"
                                                                                                                                      },
                                                                                                                                      "region_exposure": {
                                                                                                                                        "value": "Africa"
                                                                                                                                      },

                                                                                                                                      "subclade_membership": {
                                                                                                                                        "value": "20A"
                                                                                                                                      },
                                                                                                                                      "submitting_lab": {
                                                                                                                                        "value": "GIGA Medical Genomics"
                                                                                                                                      },
                                                                                                                                      "url": "https://www.gisaid.org"
                                                                                                                                    }
                                                                                                                                  },
                                                                                                                                  {
                                                                                                                                    "branch_attrs": {
                                                                                                                                      "mutations": {
                                                                                                                                        "nuc": [
                                                                                                                                          "G4510T"
                                                                                                                                        ]
                                                                                                                                      }
                                                                                                                                    },
                                                                                                                                    "name": "Rwanda/NRLNAT1073/2020",
                                                                                                                                    "node_attrs": {

                                                                                                                                      "author": {
                                                                                                                                        "author": "Yvan Butera et al",
                                                                                                                                        "value": "Yvan Butera et al"
                                                                                                                                      },
                                                                                                                                      "clade_membership": {
                                                                                                                                        "value": "20A"
                                                                                                                                      },
                                                                                                                                      "country": {
                                                                                                                                        "value": "Africa"
                                                                                                                                      },
                                                                                                                                      "div": 20,
                                                                                                                                      "division": {
                                                                                                                                        "value": "Africa"
                                                                                                                                      },
                                                                                                                                      "division_exposure": {
                                                                                                                                        "value": "Africa"
                                                                                                                                      },
                                                                                                                                      "gisaid_epi_isl": {
                                                                                                                                        "value": "EPI_ISL_925904"
                                                                                                                                      },
                                                                                                                                      "host": {
                                                                                                                                        "value": "Human"
                                                                                                                                      },
                                                                                                                                      "custom_location": {
                                                                                                                                        "confidence": {
                                                                                                                                          "Africa": 1.0
                                                                                                                                        },
                                                                                                                                        "entropy": -1.000088900581841e-12,
                                                                                                                                        "value": "Africa"
                                                                                                                                      },
                                                                                                                                      "num_date": {
                                                                                                                                        "confidence": [
                                                                                                                                          2020.8401639344263,
                                                                                                                                          2020.8401639344263
                                                                                                                                        ],
                                                                                                                                        "value": 2020.8401639344263
                                                                                                                                      },
                                                                                                                                      "originating_lab": {
                                                                                                                                        "value": "Nucleic Acid Testing, National Reference Laboratory"
                                                                                                                                      },
                                                                                                                                      "pangolin_lineage": {
                                                                                                                                        "value": "B.1.380"
                                                                                                                                      },
                                                                                                                                      "recency": {
                                                                                                                                        "value": "One month ago"
                                                                                                                                      },
                                                                                                                                      "region": {
                                                                                                                                        "value": "Africa"
                                                                                                                                      },
                                                                                                                                      "region_exposure": {
                                                                                                                                        "value": "Africa"
                                                                                                                                      },

                                                                                                                                      "subclade_membership": {
                                                                                                                                        "value": "20A"
                                                                                                                                      },
                                                                                                                                      "submitting_lab": {
                                                                                                                                        "value": "GIGA Medical Genomics"
                                                                                                                                      },
                                                                                                                                      "url": "https://www.gisaid.org"
                                                                                                                                    }
                                                                                                                                  }
                                                                                                                                ],
                                                                                                                                "name": "NODE_0001109",
                                                                                                                                "node_attrs": {
                                                                                                                                  "clade_membership": {
                                                                                                                                    "value": "20A"
                                                                                                                                  },
                                                                                                                                  "div": 19,
                                                                                                                                  "custom_location": {
                                                                                                                                    "confidence": {
                                                                                                                                      "Africa": 0.9999550753587895
                                                                                                                                    },
                                                                                                                                    "entropy": 0.0005185029453726462,
                                                                                                                                    "value": "Africa"
                                                                                                                                  },
                                                                                                                                  "num_date": {
                                                                                                                                    "confidence": [
                                                                                                                                      2020.775178871977,
                                                                                                                                      2020.8325411947837
                                                                                                                                    ],
                                                                                                                                    "value": 2020.817013881768
                                                                                                                                  },
                                                                                                                                  "subclade_membership": {
                                                                                                                                    "value": "20A"
                                                                                                                                  }
                                                                                                                                }
                                                                                                                              }
                                                                                                                            ],
                                                                                                                            "name": "NODE_0001107",
                                                                                                                            "node_attrs": {
                                                                                                                              "clade_membership": {
                                                                                                                                "value": "20A"
                                                                                                                              },
                                                                                                                              "div": 9,
                                                                                                                              "custom_location": {
                                                                                                                                "confidence": {
                                                                                                                                  "Africa": 0.999931120785635
                                                                                                                                },
                                                                                                                                "entropy": 0.0007617935159390205,
                                                                                                                                "value": "Africa"
                                                                                                                              },
                                                                                                                              "num_date": {
                                                                                                                                "confidence": [
                                                                                                                                  2020.5682490066984,
                                                                                                                                  2020.627049180328
                                                                                                                                ],
                                                                                                                                "value": 2020.627049180328
                                                                                                                              },
                                                                                                                              "subclade_membership": {
                                                                                                                                "value": "20A"
                                                                                                                              }
                                                                                                                            }
                                                                                                                          }
                                                                                                                        ],
                                                                                                                        "name": "NODE_0001104",
                                                                                                                        "node_attrs": {
                                                                                                                          "clade_membership": {
                                                                                                                            "value": "20A"
                                                                                                                          },
                                                                                                                          "div": 7,
                                                                                                                          "custom_location": {
                                                                                                                            "confidence": {
                                                                                                                              "Africa": 0.995436707922922,
                                                                                                                              "Europe": 0.0039238727752219085
                                                                                                                            },
                                                                                                                            "entropy": 0.03150051630692714,
                                                                                                                            "value": "Africa"
                                                                                                                          },
                                                                                                                          "num_date": {
                                                                                                                            "confidence": [
                                                                                                                              2020.3340048725659,
                                                                                                                              2020.5164571308096
                                                                                                                            ],
                                                                                                                            "value": 2020.441480805302
                                                                                                                          },
                                                                                                                          "subclade_membership": {
                                                                                                                            "value": "20A"
                                                                                                                          }
                                                                                                                        }
                                                                                                                      }
                                                                                                                    ],
                                                                                                                    "name": "NODE_0001103",
                                                                                                                    "node_attrs": {
                                                                                                                      "clade_membership": {
                                                                                                                        "value": "20A"
                                                                                                                      },
                                                                                                                      "div": 5,
                                                                                                                      "custom_location": {
                                                                                                                        "confidence": {
                                                                                                                          "Africa": 0.9418172908743542,
                                                                                                                          "Asia": 0.002310162037616118,
                                                                                                                          "Europe": 0.052700251975667384,
                                                                                                                          "South America": 0.00299757940421233
                                                                                                                        },
                                                                                                                        "entropy": 0.24461125572845846,
                                                                                                                        "value": "Africa"
                                                                                                                      },
                                                                                                                      "num_date": {
                                                                                                                        "confidence": [
                                                                                                                          2020.1710283334683,
                                                                                                                          2020.4757605556274
                                                                                                                        ],
                                                                                                                        "value": 2020.3251867551871
                                                                                                                      },
                                                                                                                      "subclade_membership": {
                                                                                                                        "value": "20A"
                                                                                                                      }
                                                                                                                    }
                                                                                                                  }
                                                                                                                ],
                                                                                                                "name": "NODE_0001424",
                                                                                                                "node_attrs": {
                                                                                                                  "clade_membership": {
                                                                                                                    "value": "20A"
                                                                                                                  },
                                                                                                                  "div": 4,
                                                                                                                  "custom_location": {
                                                                                                                    "confidence": {
                                                                                                                      "Africa": 0.1507546837567761,
                                                                                                                      "Asia": 0.016439643529758505,
                                                                                                                      "Europe": 0.8137516384364225,
                                                                                                                      "South America": 0.01718343594624388
                                                                                                                    },
                                                                                                                    "entropy": 0.6027794147040958,
                                                                                                                    "value": "Europe"
                                                                                                                  },
                                                                                                                  "num_date": {
                                                                                                                    "confidence": [
                                                                                                                      2020.2044448497866,
                                                                                                                      2020.254943871373
                                                                                                                    ],
                                                                                                                    "value": 2020.224959018413
                                                                                                                  },
                                                                                                                  "subclade_membership": {
                                                                                                                    "value": "20A"
                                                                                                                  }
                                                                                                                }
                                                                                                              },
                                                                                                              {
                                                                                                                "branch_attrs": {
                                                                                                                  "mutations": {}
                                                                                                                },
                                                                                                                "children": [
                                                                                                                  {
                                                                                                                    "branch_attrs": {
                                                                                                                      "labels": {
                                                                                                                        "aa": "ORF1a: T1840I"
                                                                                                                      },
                                                                                                                      "mutations": {
                                                                                                                        "ORF1a": [
                                                                                                                          "T1840I"
                                                                                                                        ],
                                                                                                                        "nuc": [
                                                                                                                          "C5784T"
                                                                                                                        ]
                                                                                                                      }
                                                                                                                    },
                                                                                                                    "children": [
                                                                                                                      {
                                                                                                                        "branch_attrs": {
                                                                                                                          "labels": {
                                                                                                                            "aa": "ORF1a: V89I; ORF8: T87I"
                                                                                                                          },
                                                                                                                          "mutations": {
                                                                                                                            "ORF1a": [
                                                                                                                              "V89I"
                                                                                                                            ],
                                                                                                                            "ORF8": [
                                                                                                                              "T87I"
                                                                                                                            ],
                                                                                                                            "nuc": [
                                                                                                                              "G530A",
                                                                                                                              "C3130T",
                                                                                                                              "C12754T",
                                                                                                                              "G19962T",
                                                                                                                              "C28153T"
                                                                                                                            ]
                                                                                                                          }
                                                                                                                        },
                                                                                                                        "name": "NorthMacedonia/ChVir7918/2020",
                                                                                                                        "node_attrs": {
                                                                                                                          "author": {
                                                                                                                            "author": "Victor M Corman et al",
                                                                                                                            "value": "Victor M Corman et al A"
                                                                                                                          },
                                                                                                                          "clade_membership": {
                                                                                                                            "value": "20A"
                                                                                                                          },
                                                                                                                          "country": {
                                                                                                                            "value": "Europe"
                                                                                                                          },
                                                                                                                          "div": 10,
                                                                                                                          "division": {
                                                                                                                            "value": "Europe"
                                                                                                                          },
                                                                                                                          "division_exposure": {
                                                                                                                            "value": "Europe"
                                                                                                                          },
                                                                                                                          "gisaid_epi_isl": {
                                                                                                                            "value": "EPI_ISL_492086"
                                                                                                                          },
                                                                                                                          "host": {
                                                                                                                            "value": "Human"
                                                                                                                          },
                                                                                                                          "custom_location": {
                                                                                                                            "confidence": {
                                                                                                                              "Europe": 1.0
                                                                                                                            },
                                                                                                                            "entropy": -1.000088900581841e-12,
                                                                                                                            "value": "Europe"
                                                                                                                          },
                                                                                                                          "num_date": {
                                                                                                                            "confidence": [
                                                                                                                              2020.4822404371585,
                                                                                                                              2020.4822404371585
                                                                                                                            ],
                                                                                                                            "value": 2020.4822404371585
                                                                                                                          },
                                                                                                                          "originating_lab": {
                                                                                                                            "value": "Institute for Public Health of the Republic of North Macedonia"
                                                                                                                          },
                                                                                                                          "pangolin_lineage": {
                                                                                                                            "value": "B.1.394"
                                                                                                                          },
                                                                                                                          "recency": {
                                                                                                                            "value": "Older"
                                                                                                                          },
                                                                                                                          "region": {
                                                                                                                            "value": "Europe"
                                                                                                                          },
                                                                                                                          "region_exposure": {
                                                                                                                            "value": "Europe"
                                                                                                                          },
                                                                                                                          "subclade_membership": {
                                                                                                                            "value": "20A"
                                                                                                                          },
                                                                                                                          "submitting_lab": {
                                                                                                                            "value": "Charite Universitatsmedizin Berlin, Institute of Virology"
                                                                                                                          },
                                                                                                                          "url": "https://www.gisaid.org"
                                                                                                                        }
                                                                                                                      },
                                                                                                                      {
                                                                                                                        "branch_attrs": {
                                                                                                                          "labels": {
                                                                                                                            "aa": "ORF1a: A1092T"
                                                                                                                          },
                                                                                                                          "mutations": {
                                                                                                                            "ORF1a": [
                                                                                                                              "A1092T"
                                                                                                                            ],
                                                                                                                            "nuc": [
                                                                                                                              "G3539A",
                                                                                                                              "C16329T",
                                                                                                                              "C16887T"
                                                                                                                            ]
                                                                                                                          }
                                                                                                                        },
                                                                                                                        "children": [
                                                                                                                          {
                                                                                                                            "branch_attrs": {
                                                                                                                              "labels": {
                                                                                                                                "aa": "ORF1a: L3930F"
                                                                                                                              },
                                                                                                                              "mutations": {
                                                                                                                                "ORF1a": [
                                                                                                                                  "L3930F"
                                                                                                                                ],
                                                                                                                                "nuc": [
                                                                                                                                  "T11080C",
                                                                                                                                  "C12053T",
                                                                                                                                  "C29774T"
                                                                                                                                ]
                                                                                                                              }
                                                                                                                            },
                                                                                                                            "name": "Rwanda/AF37991-RD/2020",
                                                                                                                            "node_attrs": {

                                                                                                                              "author": {
                                                                                                                                "author": "Enatha Mukantwari et al",
                                                                                                                                "value": "Enatha Mukantwari et al"
                                                                                                                              },
                                                                                                                              "clade_membership": {
                                                                                                                                "value": "20A"
                                                                                                                              },
                                                                                                                              "country": {
                                                                                                                                "value": "Africa"
                                                                                                                              },
                                                                                                                              "div": 11,
                                                                                                                              "division": {
                                                                                                                                "value": "Africa"
                                                                                                                              },
                                                                                                                              "division_exposure": {
                                                                                                                                "value": "Africa"
                                                                                                                              },
                                                                                                                              "gisaid_epi_isl": {
                                                                                                                                "value": "EPI_ISL_707789"
                                                                                                                              },
                                                                                                                              "host": {
                                                                                                                                "value": "Human"
                                                                                                                              },
                                                                                                                              "custom_location": {
                                                                                                                                "confidence": {
                                                                                                                                  "Africa": 1.0
                                                                                                                                },
                                                                                                                                "entropy": -1.000088900581841e-12,
                                                                                                                                "value": "Africa"
                                                                                                                              },
                                                                                                                              "num_date": {
                                                                                                                                "confidence": [
                                                                                                                                  2020.799180327869,
                                                                                                                                  2020.799180327869
                                                                                                                                ],
                                                                                                                                "value": 2020.799180327869
                                                                                                                              },
                                                                                                                              "originating_lab": {
                                                                                                                                "value": "Rwanda National Reference Laboratory"
                                                                                                                              },
                                                                                                                              "pangolin_lineage": {
                                                                                                                                "value": "B.1"
                                                                                                                              },
                                                                                                                              "recency": {
                                                                                                                                "value": "Older"
                                                                                                                              },
                                                                                                                              "region": {
                                                                                                                                "value": "Africa"
                                                                                                                              },
                                                                                                                              "region_exposure": {
                                                                                                                                "value": "Africa"
                                                                                                                              },

                                                                                                                              "subclade_membership": {
                                                                                                                                "value": "20A"
                                                                                                                              },
                                                                                                                              "submitting_lab": {
                                                                                                                                "value": "Rwanda National Reference Laboratory"
                                                                                                                              },
                                                                                                                              "url": "https://www.gisaid.org"
                                                                                                                            }
                                                                                                                          },
                                                                                                                          {
                                                                                                                            "branch_attrs": {
                                                                                                                              "labels": {
                                                                                                                                "aa": "E: S68P; N: S202N; ORF1a: Q1592R; ORF1b: K254N, M1499I, V2178F; S: I68X, H69-, V70X, V367F, Q613H, G614D, P681R, *1274X"
                                                                                                                              },
                                                                                                                              "mutations": {
                                                                                                                                "E": [
                                                                                                                                  "S68P"
                                                                                                                                ],
                                                                                                                                "N": [
                                                                                                                                  "S202N"
                                                                                                                                ],
                                                                                                                                "ORF1a": [
                                                                                                                                  "Q1592R"
                                                                                                                                ],
                                                                                                                                "ORF1b": [
                                                                                                                                  "K254N",
                                                                                                                                  "M1499I",
                                                                                                                                  "V2178F"
                                                                                                                                ],
                                                                                                                                "S": [
                                                                                                                                  "I68X",
                                                                                                                                  "H69-",
                                                                                                                                  "V70X",
                                                                                                                                  "V367F",
                                                                                                                                  "Q613H",
                                                                                                                                  "G614D",
                                                                                                                                  "P681R",
                                                                                                                                  "*1274X"
                                                                                                                                ],
                                                                                                                                "nuc": [
                                                                                                                                  "A5040G",
                                                                                                                                  "T11845C",
                                                                                                                                  "G14229T",
                                                                                                                                  "G17964T",
                                                                                                                                  "C18744T",
                                                                                                                                  "G19999T",
                                                                                                                                  "T21765-",
                                                                                                                                  "A21766-",
                                                                                                                                  "C21767-",
                                                                                                                                  "A21768-",
                                                                                                                                  "T21769-",
                                                                                                                                  "G21770-",
                                                                                                                                  "G22661T",
                                                                                                                                  "G23401T",
                                                                                                                                  "G23403A",
                                                                                                                                  "C23604G",
                                                                                                                                  "T26446C",
                                                                                                                                  "G28878A",
                                                                                                                                  "G29742A"
                                                                                                                                ]
                                                                                                                              }
                                                                                                                            },
                                                                                                                            "name": "Uganda/UG212/2020",
                                                                                                                            "node_attrs": {
                                                                                                                              "author": {
                                                                                                                                "author": "Matthew Cotten et al",
                                                                                                                                "value": "Matthew Cotten et al"
                                                                                                                              },
                                                                                                                              "clade_membership": {
                                                                                                                                "value": "20A"
                                                                                                                              },
                                                                                                                              "country": {
                                                                                                                                "value": "Africa"
                                                                                                                              },
                                                                                                                              "div": 21,
                                                                                                                              "division": {
                                                                                                                                "value": "Africa"
                                                                                                                              },
                                                                                                                              "division_exposure": {
                                                                                                                                "value": "Africa"
                                                                                                                              },
                                                                                                                              "gisaid_epi_isl": {
                                                                                                                                "value": "EPI_ISL_954230"
                                                                                                                              },
                                                                                                                              "host": {
                                                                                                                                "value": "Human"
                                                                                                                              },
                                                                                                                              "custom_location": {
                                                                                                                                "confidence": {
                                                                                                                                  "Africa": 1.0
                                                                                                                                },
                                                                                                                                "entropy": -1.000088900581841e-12,
                                                                                                                                "value": "Africa"
                                                                                                                              },
                                                                                                                              "num_date": {
                                                                                                                                "confidence": [
                                                                                                                                  2020.99043715847,
                                                                                                                                  2020.99043715847
                                                                                                                                ],
                                                                                                                                "value": 2020.99043715847
                                                                                                                              },
                                                                                                                              "originating_lab": {
                                                                                                                                "value": "MRC/UVRI & LSHTM Uganda Research Unit"
                                                                                                                              },
                                                                                                                              "pangolin_lineage": {
                                                                                                                                "value": "B.1"
                                                                                                                              },
                                                                                                                              "recency": {
                                                                                                                                "value": "One month ago"
                                                                                                                              },
                                                                                                                              "region": {
                                                                                                                                "value": "Africa"
                                                                                                                              },
                                                                                                                              "region_exposure": {
                                                                                                                                "value": "Africa"
                                                                                                                              },
                                                                                                                              "subclade_membership": {
                                                                                                                                "value": "20A"
                                                                                                                              },
                                                                                                                              "submitting_lab": {
                                                                                                                                "value": "Where sequence data have been generated and submitted to GISAID"
                                                                                                                              },
                                                                                                                              "url": "https://www.gisaid.org"
                                                                                                                            }
                                                                                                                          }
                                                                                                                        ],
                                                                                                                        "name": "NODE_0001341",
                                                                                                                        "node_attrs": {
                                                                                                                          "clade_membership": {
                                                                                                                            "value": "20A"
                                                                                                                          },
                                                                                                                          "div": 8,
                                                                                                                          "custom_location": {
                                                                                                                            "confidence": {
                                                                                                                              "Africa": 0.9463106327723959,
                                                                                                                              "Asia": 0.002059857847175626,
                                                                                                                              "Europe": 0.0481606022995029,
                                                                                                                              "South America": 0.003217133414041409
                                                                                                                            },
                                                                                                                            "entropy": 0.2317032669344222,
                                                                                                                            "value": "Africa"
                                                                                                                          },
                                                                                                                          "num_date": {
                                                                                                                            "confidence": [
                                                                                                                              2020.3475620447732,
                                                                                                                              2020.6516698467028
                                                                                                                            ],
                                                                                                                            "value": 2020.5736863420118
                                                                                                                          },
                                                                                                                          "subclade_membership": {
                                                                                                                            "value": "20A"
                                                                                                                          }
                                                                                                                        }
                                                                                                                      }
                                                                                                                    ],
                                                                                                                    "name": "NODE_0001340",
                                                                                                                    "node_attrs": {
                                                                                                                      "clade_membership": {
                                                                                                                        "value": "20A"
                                                                                                                      },
                                                                                                                      "div": 5,
                                                                                                                      "custom_location": {
                                                                                                                        "confidence": {
                                                                                                                          "Africa": 0.16053371144963097,
                                                                                                                          "Asia": 0.013313037058261215,
                                                                                                                          "Europe": 0.7909664630892086,
                                                                                                                          "South America": 0.027136029733935023
                                                                                                                        },
                                                                                                                        "entropy": 0.6744401738663408,
                                                                                                                        "value": "Europe"
                                                                                                                      },
                                                                                                                      "num_date": {
                                                                                                                        "confidence": [
                                                                                                                          2020.1797295092201,
                                                                                                                          2020.3838836463165
                                                                                                                        ],
                                                                                                                        "value": 2020.3054873215062
                                                                                                                      },
                                                                                                                      "subclade_membership": {
                                                                                                                        "value": "20A"
                                                                                                                      }
                                                                                                                    }
                                                                                                                  },
                                                                                                                  {
                                                                                                                    "branch_attrs": {
                                                                                                                      "labels": {
                                                                                                                        "aa": "ORF1a: T265I"
                                                                                                                      },
                                                                                                                      "mutations": {
                                                                                                                        "ORF1a": [
                                                                                                                          "T265I"
                                                                                                                        ],
                                                                                                                        "nuc": [
                                                                                                                          "C1059T"
                                                                                                                        ]
                                                                                                                      }
                                                                                                                    },
                                                                                                                    "children": [
                                                                                                                      {
                                                                                                                        "branch_attrs": {
                                                                                                                          "mutations": {}
                                                                                                                        },
                                                                                                                        "name": "Colombia/ATL-INS-88612/2020",
                                                                                                                        "node_attrs": {

                                                                                                                          "author": {
                                                                                                                            "author": "Katherine Laiton-Donato et al",
                                                                                                                            "value": "Katherine Laiton-Donato et al B"
                                                                                                                          },
                                                                                                                          "clade_membership": {
                                                                                                                            "value": "20A"
                                                                                                                          },
                                                                                                                          "country": {
                                                                                                                            "value": "Colombia"
                                                                                                                          },
                                                                                                                          "div": 5,
                                                                                                                          "division": {
                                                                                                                            "value": "Atlantico"
                                                                                                                          },
                                                                                                                          "division_exposure": {
                                                                                                                            "value": "Atlantico"
                                                                                                                          },
                                                                                                                          "gisaid_epi_isl": {
                                                                                                                            "value": "EPI_ISL_498155"
                                                                                                                          },
                                                                                                                          "host": {
                                                                                                                            "value": "Human"
                                                                                                                          },
                                                                                                                          "custom_location": {
                                                                                                                            "confidence": {
                                                                                                                              "South America": 1.0
                                                                                                                            },
                                                                                                                            "entropy": -1.000088900581841e-12,
                                                                                                                            "value": "South America"
                                                                                                                          },
                                                                                                                          "location": {
                                                                                                                            "value": "Barranquilla"
                                                                                                                          },
                                                                                                                          "num_date": {
                                                                                                                            "confidence": [
                                                                                                                              2020.23087431694,
                                                                                                                              2020.23087431694
                                                                                                                            ],
                                                                                                                            "value": 2020.23087431694
                                                                                                                          },
                                                                                                                          "originating_lab": {
                                                                                                                            "value": "Instituto Nacional de Salud, Bogot\u00e1, Colombia"
                                                                                                                          },
                                                                                                                          "pangolin_lineage": {
                                                                                                                            "value": "B.1"
                                                                                                                          },
                                                                                                                          "recency": {
                                                                                                                            "value": "Older"
                                                                                                                          },
                                                                                                                          "region": {
                                                                                                                            "value": "South America"
                                                                                                                          },
                                                                                                                          "region_exposure": {
                                                                                                                            "value": "South America"
                                                                                                                          },
```
