## Supplementary Data 2 for "Emergence of the novel SARS-CoV-2 lineage P.4.1 and massive spread of P.2 in South Brazil": ncov_CVL_RS_South_America_14Abr2021.json (part 20 of 64)

```
                                                                                                                          "subclade_membership": {
                                                                                                                            "value": "20A"
                                                                                                                          },
                                                                                                                          "submitting_lab": {
                                                                                                                            "value": "Instituto Nacional de Salud, Bogot\u00e1, Colombia"
                                                                                                                          },
                                                                                                                          "url": "https://www.gisaid.org"
                                                                                                                        }
                                                                                                                      },
                                                                                                                      {
                                                                                                                        "branch_attrs": {
                                                                                                                          "labels": {
                                                                                                                            "aa": "S: T323I"
                                                                                                                          },
                                                                                                                          "mutations": {
                                                                                                                            "S": [
                                                                                                                              "T323I"
                                                                                                                            ],
                                                                                                                            "nuc": [
                                                                                                                              "C22530T"
                                                                                                                            ]
                                                                                                                          }
                                                                                                                        },
                                                                                                                        "name": "CostaRica/CRV-0022/2020",
                                                                                                                        "node_attrs": {

                                                                                                                          "author": {
                                                                                                                            "author": "Andres Moreira-Soto et al",
                                                                                                                            "value": "Andres Moreira-Soto et al"
                                                                                                                          },
                                                                                                                          "clade_membership": {
                                                                                                                            "value": "20A"
                                                                                                                          },
                                                                                                                          "country": {
                                                                                                                            "value": "North America"
                                                                                                                          },
                                                                                                                          "div": 6,
                                                                                                                          "division": {
                                                                                                                            "value": "North America"
                                                                                                                          },
                                                                                                                          "division_exposure": {
                                                                                                                            "value": "North America"
                                                                                                                          },
                                                                                                                          "gisaid_epi_isl": {
                                                                                                                            "value": "EPI_ISL_480326"
                                                                                                                          },
                                                                                                                          "host": {
                                                                                                                            "value": "Human"
                                                                                                                          },
                                                                                                                          "custom_location": {
                                                                                                                            "confidence": {
                                                                                                                              "North America": 1.0
                                                                                                                            },
                                                                                                                            "entropy": -1.000088900581841e-12,
                                                                                                                            "value": "North America"
                                                                                                                          },
                                                                                                                          "num_date": {
                                                                                                                            "confidence": [
                                                                                                                              2020.25,
                                                                                                                              2020.25
                                                                                                                            ],
                                                                                                                            "value": 2020.25
                                                                                                                          },
                                                                                                                          "originating_lab": {
                                                                                                                            "value": "Hospital Nacional de Ni\u00f1os"
                                                                                                                          },
                                                                                                                          "pangolin_lineage": {
                                                                                                                            "value": "B.1"
                                                                                                                          },
                                                                                                                          "recency": {
                                                                                                                            "value": "Older"
                                                                                                                          },
                                                                                                                          "region": {
                                                                                                                            "value": "North America"
                                                                                                                          },
                                                                                                                          "region_exposure": {
                                                                                                                            "value": "North America"
                                                                                                                          },

                                                                                                                          "subclade_membership": {
                                                                                                                            "value": "20A"
                                                                                                                          },
                                                                                                                          "submitting_lab": {
                                                                                                                            "value": "Charit\u00e9 Virology-University of Costa Rica"
                                                                                                                          },
                                                                                                                          "url": "https://www.gisaid.org"
                                                                                                                        }
                                                                                                                      },
                                                                                                                      {
                                                                                                                        "branch_attrs": {
                                                                                                                          "mutations": {}
                                                                                                                        },
                                                                                                                        "children": [
                                                                                                                          {
                                                                                                                            "branch_attrs": {
                                                                                                                              "mutations": {}
                                                                                                                            },
                                                                                                                            "name": "CostaRica/CRV-0017/2020",
                                                                                                                            "node_attrs": {

                                                                                                                              "author": {
                                                                                                                                "author": "Andres Moreira-Soto et al",
                                                                                                                                "value": "Andres Moreira-Soto et al"
                                                                                                                              },
                                                                                                                              "clade_membership": {
                                                                                                                                "value": "20A"
                                                                                                                              },
                                                                                                                              "country": {
                                                                                                                                "value": "North America"
                                                                                                                              },
                                                                                                                              "div": 5,
                                                                                                                              "division": {
                                                                                                                                "value": "North America"
                                                                                                                              },
                                                                                                                              "division_exposure": {
                                                                                                                                "value": "North America"
                                                                                                                              },
                                                                                                                              "gisaid_epi_isl": {
                                                                                                                                "value": "EPI_ISL_480321"
                                                                                                                              },
                                                                                                                              "host": {
                                                                                                                                "value": "Human"
                                                                                                                              },
                                                                                                                              "custom_location": {
                                                                                                                                "confidence": {
                                                                                                                                  "North America": 1.0
                                                                                                                                },
                                                                                                                                "entropy": -1.000088900581841e-12,
                                                                                                                                "value": "North America"
                                                                                                                              },
                                                                                                                              "num_date": {
                                                                                                                                "confidence": [
                                                                                                                                  2020.26912568306,
                                                                                                                                  2020.26912568306
                                                                                                                                ],
                                                                                                                                "value": 2020.26912568306
                                                                                                                              },
                                                                                                                              "originating_lab": {
                                                                                                                                "value": "Laboratorio Cl\u00ednico San Jos\u00e9"
                                                                                                                              },
                                                                                                                              "pangolin_lineage": {
                                                                                                                                "value": "B.1"
                                                                                                                              },
                                                                                                                              "recency": {
                                                                                                                                "value": "Older"
                                                                                                                              },
                                                                                                                              "region": {
                                                                                                                                "value": "North America"
                                                                                                                              },
                                                                                                                              "region_exposure": {
                                                                                                                                "value": "North America"
                                                                                                                              },

                                                                                                                              "subclade_membership": {
                                                                                                                                "value": "20A"
                                                                                                                              },
                                                                                                                              "submitting_lab": {
                                                                                                                                "value": "Charit\u00e9 Virology-University of Costa Rica"
                                                                                                                              },
                                                                                                                              "url": "https://www.gisaid.org"
                                                                                                                            }
                                                                                                                          },
                                                                                                                          {
                                                                                                                            "branch_attrs": {
                                                                                                                              "mutations": {}
                                                                                                                            },
                                                                                                                            "children": [
                                                                                                                              {
                                                                                                                                "name": "SouthKorea/KDCA1437/2020_travel_history",
                                                                                                                                "node_attrs": {
                                                                                                                                  "div": 17,
                                                                                                                                  "num_date": {
                                                                                                                                    "confidence": [
                                                                                                                                      2020.9685792349726,
                                                                                                                                      2020.9685792349726
                                                                                                                                    ],
                                                                                                                                    "value": 2020.9685792349726
                                                                                                                                  },
                                                                                                                                  "country": {
                                                                                                                                    "value": "Europe"
                                                                                                                                  }
                                                                                                                                },
                                                                                                                                "children": [
                                                                                                                                  {
                                                                                                                                    "branch_attrs": {
                                                                                                                                      "labels": {
                                                                                                                                        "aa": "ORF1a: N2201Y, T2202S, A3523V; ORF1b: W1429C, D1501G, Q2335H, I2566L, K2567*; ORF7a: F46L"
                                                                                                                                      },
                                                                                                                                      "mutations": {
                                                                                                                                        "ORF1a": [
                                                                                                                                          "N2201Y",
                                                                                                                                          "T2202S",
                                                                                                                                          "A3523V"
                                                                                                                                        ],
                                                                                                                                        "ORF1b": [
                                                                                                                                          "W1429C",
                                                                                                                                          "D1501G",
                                                                                                                                          "Q2335H",
                                                                                                                                          "I2566L",
                                                                                                                                          "K2567*"
                                                                                                                                        ],
                                                                                                                                        "ORF7a": [
                                                                                                                                          "F46L"
                                                                                                                                        ],
                                                                                                                                        "nuc": [
                                                                                                                                          "A6866T",
                                                                                                                                          "A6869T",
                                                                                                                                          "C10833T",
                                                                                                                                          "C16308T",
                                                                                                                                          "T16488C",
                                                                                                                                          "G17754T",
                                                                                                                                          "A17969G",
                                                                                                                                          "A20472C",
                                                                                                                                          "A21163T",
                                                                                                                                          "A21166T",
                                                                                                                                          "T27531A",
                                                                                                                                          "T27537C"
                                                                                                                                        ]
                                                                                                                                      }
                                                                                                                                    },
                                                                                                                                    "name": "SouthKorea/KDCA1437/2020",
                                                                                                                                    "node_attrs": {

                                                                                                                                      "author": {
                                                                                                                                        "author": "Ae Kyung Park et al",
                                                                                                                                        "value": "Ae Kyung Park et al"
                                                                                                                                      },
                                                                                                                                      "clade_membership": {
                                                                                                                                        "value": "20A"
                                                                                                                                      },
                                                                                                                                      "country": {
                                                                                                                                        "value": "Asia"
                                                                                                                                      },
                                                                                                                                      "country_exposure": {
                                                                                                                                        "value": "Europe"
                                                                                                                                      },
                                                                                                                                      "div": 17,
                                                                                                                                      "division": {
                                                                                                                                        "value": "Asia"
                                                                                                                                      },
                                                                                                                                      "division_exposure": {
                                                                                                                                        "value": "Europe"
                                                                                                                                      },
                                                                                                                                      "gisaid_epi_isl": {
                                                                                                                                        "value": "EPI_ISL_1063541"
                                                                                                                                      },
                                                                                                                                      "host": {
                                                                                                                                        "value": "Human"
                                                                                                                                      },
                                                                                                                                      "custom_location": {
                                                                                                                                        "confidence": {
                                                                                                                                          "Europe": 1.0
                                                                                                                                        },
                                                                                                                                        "entropy": -1.000088900581841e-12,
                                                                                                                                        "value": "Europe"
                                                                                                                                      },
                                                                                                                                      "num_date": {
                                                                                                                                        "confidence": [
                                                                                                                                          2020.9685792349726,
                                                                                                                                          2020.9685792349726
                                                                                                                                        ],
                                                                                                                                        "value": 2020.9685792349726
                                                                                                                                      },
                                                                                                                                      "originating_lab": {
                                                                                                                                        "value": "Division of Emerging Infectious Diseases, Bureau of Infectious Diseases Diagnosis Control, Korea Disease Control and Prevention Agency"
                                                                                                                                      },
                                                                                                                                      "pangolin_lineage": {
                                                                                                                                        "value": "B.1"
                                                                                                                                      },
                                                                                                                                      "recency": {
                                                                                                                                        "value": "One week ago"
                                                                                                                                      },
                                                                                                                                      "region": {
                                                                                                                                        "value": "Asia"
                                                                                                                                      },
                                                                                                                                      "region_exposure": {
                                                                                                                                        "value": "Europe"
                                                                                                                                      },

                                                                                                                                      "subclade_membership": {
                                                                                                                                        "value": "20A"
                                                                                                                                      },
                                                                                                                                      "submitting_lab": {
                                                                                                                                        "value": "Division of Emerging Infectious Diseases, Bureau of Infectious Diseases Diagnosis Control, Korea Disease Control and Prevention Agency"
                                                                                                                                      },
                                                                                                                                      "url": "https://www.gisaid.org"
                                                                                                                                    }
                                                                                                                                  }
                                                                                                                                ]
                                                                                                                              },
                                                                                                                              {
                                                                                                                                "branch_attrs": {
                                                                                                                                  "mutations": {}
                                                                                                                                },
                                                                                                                                "children": [
                                                                                                                                  {
                                                                                                                                    "branch_attrs": {
                                                                                                                                      "mutations": {}
                                                                                                                                    },
                                                                                                                                    "name": "France/IDF-HB-112006104461/2020",
                                                                                                                                    "node_attrs": {

                                                                                                                                      "author": {
                                                                                                                                        "author": "Antoine Bridier et al",
                                                                                                                                        "value": "Antoine Bridier et al"
                                                                                                                                      },
                                                                                                                                      "clade_membership": {
                                                                                                                                        "value": "20A"
                                                                                                                                      },
                                                                                                                                      "country": {
                                                                                                                                        "value": "Europe"
                                                                                                                                      },
                                                                                                                                      "div": 5,
                                                                                                                                      "division": {
                                                                                                                                        "value": "Europe"
                                                                                                                                      },
                                                                                                                                      "division_exposure": {
                                                                                                                                        "value": "Europe"
                                                                                                                                      },
                                                                                                                                      "gisaid_epi_isl": {
                                                                                                                                        "value": "EPI_ISL_833195"
                                                                                                                                      },
                                                                                                                                      "host": {
                                                                                                                                        "value": "Human"
                                                                                                                                      },
                                                                                                                                      "custom_location": {
                                                                                                                                        "confidence": {
                                                                                                                                          "Europe": 1.0
                                                                                                                                        },
                                                                                                                                        "entropy": -1.000088900581841e-12,
                                                                                                                                        "value": "Europe"
                                                                                                                                      },
                                                                                                                                      "num_date": {
                                                                                                                                        "confidence": [
                                                                                                                                          2020.49043715847,
                                                                                                                                          2020.49043715847
                                                                                                                                        ],
                                                                                                                                        "value": 2020.49043715847
                                                                                                                                      },
                                                                                                                                      "originating_lab": {
                                                                                                                                        "value": "H\u00f4pital Bichat Claude Bernard, Laboratoire de Virologie"
                                                                                                                                      },
                                                                                                                                      "pangolin_lineage": {
                                                                                                                                        "value": "B.1"
                                                                                                                                      },
                                                                                                                                      "recency": {
                                                                                                                                        "value": "Older"
                                                                                                                                      },
                                                                                                                                      "region": {
                                                                                                                                        "value": "Europe"
                                                                                                                                      },
                                                                                                                                      "region_exposure": {
                                                                                                                                        "value": "Europe"
                                                                                                                                      },

                                                                                                                                      "subclade_membership": {
                                                                                                                                        "value": "20A"
                                                                                                                                      },
                                                                                                                                      "submitting_lab": {
                                                                                                                                        "value": "IAME UMR1137 Inserm, Universit\u00e9 de Paris, H\u00f4pital Bichat"
                                                                                                                                      },
                                                                                                                                      "url": "https://www.gisaid.org"
                                                                                                                                    }
                                                                                                                                  },
                                                                                                                                  {
                                                                                                                                    "branch_attrs": {
                                                                                                                                      "mutations": {}
                                                                                                                                    },
                                                                                                                                    "children": [
                                                                                                                                      {
                                                                                                                                        "branch_attrs": {
                                                                                                                                          "mutations": {}
                                                                                                                                        },
                                                                                                                                        "name": "Colombia/DC-CIMBIUR-D18/2020",
                                                                                                                                        "node_attrs": {

                                                                                                                                          "author": {
                                                                                                                                            "author": "Juan David Ram\u00edrez et al",
                                                                                                                                            "value": "Juan David Ram\u00edrez et al B"
                                                                                                                                          },
                                                                                                                                          "clade_membership": {
                                                                                                                                            "value": "20A"
                                                                                                                                          },
                                                                                                                                          "country": {
                                                                                                                                            "value": "Colombia"
                                                                                                                                          },
                                                                                                                                          "div": 5,
                                                                                                                                          "division": {
                                                                                                                                            "value": "Bogota"
                                                                                                                                          },
                                                                                                                                          "division_exposure": {
                                                                                                                                            "value": "Bogota"
                                                                                                                                          },
                                                                                                                                          "gisaid_epi_isl": {
                                                                                                                                            "value": "EPI_ISL_1040923"
                                                                                                                                          },
                                                                                                                                          "host": {
                                                                                                                                            "value": "Human"
                                                                                                                                          },
                                                                                                                                          "custom_location": {
                                                                                                                                            "confidence": {
                                                                                                                                              "South America": 1.0
                                                                                                                                            },
                                                                                                                                            "entropy": -1.000088900581841e-12,
                                                                                                                                            "value": "South America"
                                                                                                                                          },
                                                                                                                                          "num_date": {
                                                                                                                                            "confidence": [
                                                                                                                                              2020.5314207650274,
                                                                                                                                              2020.5314207650274
                                                                                                                                            ],
                                                                                                                                            "value": 2020.5314207650274
                                                                                                                                          },
                                                                                                                                          "originating_lab": {
                                                                                                                                            "value": "Grupo de Investigaci\u00f3n en Enfermedades Tropicales del Ej\u00e9rcito (GINETEJ), Laboratorio de Referencia e Investigaci\u00f3n, Direcci\u00f3n de Sanidad Ej\u00e9rcito, Bogot\u00e1, Colombia"
                                                                                                                                          },
                                                                                                                                          "pangolin_lineage": {
                                                                                                                                            "value": "B.1"
                                                                                                                                          },
                                                                                                                                          "recency": {
                                                                                                                                            "value": "One week ago"
                                                                                                                                          },
                                                                                                                                          "region": {
                                                                                                                                            "value": "South America"
                                                                                                                                          },
                                                                                                                                          "region_exposure": {
                                                                                                                                            "value": "South America"
                                                                                                                                          },

                                                                                                                                          "subclade_membership": {
                                                                                                                                            "value": "20A"
                                                                                                                                          },
                                                                                                                                          "submitting_lab": {
                                                                                                                                            "value": "Centro de Investigaciones en Microbiolog\u00eda y Biotecnolog\u00eda-UR (CIMBIUR), Facultad de Ciencias Naturales, Universidad del Rosario, Bogot\u00e1, Colombia"
                                                                                                                                          },
                                                                                                                                          "url": "https://www.gisaid.org"
                                                                                                                                        }
                                                                                                                                      },
                                                                                                                                      {
                                                                                                                                        "branch_attrs": {
                                                                                                                                          "mutations": {}
                                                                                                                                        },
                                                                                                                                        "children": [
                                                                                                                                          {
                                                                                                                                            "branch_attrs": {
                                                                                                                                              "mutations": {}
                                                                                                                                            },
                                                                                                                                            "name": "USA/AZ-TG716062/2021",
                                                                                                                                            "node_attrs": {
                                                                                                                                              "author": {
                                                                                                                                                "author": "\"Jolene Bowers et al",
                                                                                                                                                "value": "\"Jolene Bowers et al"
                                                                                                                                              },
                                                                                                                                              "clade_membership": {
                                                                                                                                                "value": "20A"
                                                                                                                                              },
                                                                                                                                              "country": {
                                                                                                                                                "value": "North America"
                                                                                                                                              },
                                                                                                                                              "div": 5,
                                                                                                                                              "division": {
                                                                                                                                                "value": "North America"
                                                                                                                                              },
                                                                                                                                              "division_exposure": {
                                                                                                                                                "value": "North America"
                                                                                                                                              },
                                                                                                                                              "gisaid_epi_isl": {
                                                                                                                                                "value": "EPI_ISL_967975"
                                                                                                                                              },
                                                                                                                                              "host": {
                                                                                                                                                "value": "Human"
                                                                                                                                              },
                                                                                                                                              "custom_location": {
                                                                                                                                                "confidence": {
                                                                                                                                                  "North America": 1.0
                                                                                                                                                },
                                                                                                                                                "entropy": -1.000088900581841e-12,
                                                                                                                                                "value": "North America"
                                                                                                                                              },
                                                                                                                                              "num_date": {
                                                                                                                                                "confidence": [
                                                                                                                                                  2021.0342465753424,
                                                                                                                                                  2021.0342465753424
                                                                                                                                                ],
                                                                                                                                                "value": 2021.0342465753424
                                                                                                                                              },
                                                                                                                                              "originating_lab": {
                                                                                                                                                "value": "TGen North"
                                                                                                                                              },
                                                                                                                                              "pangolin_lineage": {
                                                                                                                                                "value": "B.1"
                                                                                                                                              },
                                                                                                                                              "recency": {
                                                                                                                                                "value": "One month ago"
                                                                                                                                              },
                                                                                                                                              "region": {
                                                                                                                                                "value": "North America"
                                                                                                                                              },
                                                                                                                                              "region_exposure": {
                                                                                                                                                "value": "North America"
                                                                                                                                              },
                                                                                                                                              "subclade_membership": {
                                                                                                                                                "value": "20A"
                                                                                                                                              },
                                                                                                                                              "submitting_lab": {
                                                                                                                                                "value": "TGen North"
                                                                                                                                              },
                                                                                                                                              "url": "https://www.gisaid.org"
                                                                                                                                            }
                                                                                                                                          },
                                                                                                                                          {
                                                                                                                                            "branch_attrs": {
                                                                                                                                              "mutations": {}
                                                                                                                                            },
                                                                                                                                            "name": "USA/TX-HMH-MCoV-16275/2020",
                                                                                                                                            "node_attrs": {
                                                                                                                                              "author": {
                                                                                                                                                "author": "S. Wesley Long et al",
                                                                                                                                                "value": "S. Wesley Long et al"
                                                                                                                                              },
                                                                                                                                              "clade_membership": {
                                                                                                                                                "value": "20A"
                                                                                                                                              },
                                                                                                                                              "country": {
                                                                                                                                                "value": "North America"
                                                                                                                                              },
                                                                                                                                              "div": 5,
                                                                                                                                              "division": {
                                                                                                                                                "value": "North America"
                                                                                                                                              },
                                                                                                                                              "division_exposure": {
                                                                                                                                                "value": "North America"
                                                                                                                                              },
                                                                                                                                              "gisaid_epi_isl": {
                                                                                                                                                "value": "EPI_ISL_785959"
                                                                                                                                              },
                                                                                                                                              "host": {
                                                                                                                                                "value": "Human"
                                                                                                                                              },
                                                                                                                                              "custom_location": {
                                                                                                                                                "confidence": {
                                                                                                                                                  "North America": 1.0
                                                                                                                                                },
                                                                                                                                                "entropy": -1.000088900581841e-12,
                                                                                                                                                "value": "North America"
                                                                                                                                              },
                                                                                                                                              "num_date": {
                                                                                                                                                "confidence": [
                                                                                                                                                  2020.8292349726776,
                                                                                                                                                  2020.8292349726776
                                                                                                                                                ],
                                                                                                                                                "value": 2020.8292349726776
                                                                                                                                              },
                                                                                                                                              "originating_lab": {
                                                                                                                                                "value": "Houston Methodist Hospital"
                                                                                                                                              },
                                                                                                                                              "pangolin_lineage": {
                                                                                                                                                "value": "B.1"
                                                                                                                                              },
                                                                                                                                              "recency": {
                                                                                                                                                "value": "Older"
                                                                                                                                              },
                                                                                                                                              "region": {
                                                                                                                                                "value": "North America"
                                                                                                                                              },
                                                                                                                                              "region_exposure": {
                                                                                                                                                "value": "North America"
                                                                                                                                              },
                                                                                                                                              "subclade_membership": {
                                                                                                                                                "value": "20A"
                                                                                                                                              },
                                                                                                                                              "submitting_lab": {
                                                                                                                                                "value": "Houston Methodist Hospital"
                                                                                                                                              },
                                                                                                                                              "url": "https://www.gisaid.org"
                                                                                                                                            }
                                                                                                                                          }
                                                                                                                                        ],
                                                                                                                                        "name": "NODE_0001441",
                                                                                                                                        "node_attrs": {
                                                                                                                                          "clade_membership": {
                                                                                                                                            "value": "20A"
                                                                                                                                          },
                                                                                                                                          "div": 5,
                                                                                                                                          "custom_location": {
                                                                                                                                            "confidence": {
                                                                                                                                              "Europe": 0.016774573690823236,
                                                                                                                                              "North America": 0.9690437261847474,
                                                                                                                                              "South America": 0.013507848606694656
                                                                                                                                            },
                                                                                                                                            "entropy": 0.16264685080051008,
                                                                                                                                            "value": "North America"
                                                                                                                                          },
                                                                                                                                          "num_date": {
                                                                                                                                            "confidence": [
                                                                                                                                              2020.7683848585764,
                                                                                                                                              2020.8292349726776
                                                                                                                                            ],
                                                                                                                                            "value": 2020.8286085608158
                                                                                                                                          },
                                                                                                                                          "subclade_membership": {
                                                                                                                                            "value": "20A"
                                                                                                                                          }
                                                                                                                                        }
                                                                                                                                      }
                                                                                                                                    ],
                                                                                                                                    "name": "NODE_0001440",
                                                                                                                                    "node_attrs": {
                                                                                                                                      "clade_membership": {
                                                                                                                                        "value": "20A"
                                                                                                                                      },
                                                                                                                                      "div": 5,
                                                                                                                                      "custom_location": {
                                                                                                                                        "confidence": {
                                                                                                                                          "Asia": 0.00971067048128661,
                                                                                                                                          "Europe": 0.32925215825153237,
                                                                                                                                          "North America": 0.29697883547532594,
                                                                                                                                          "South America": 0.35950335235487685
                                                                                                                                        },
                                                                                                                                        "entropy": 1.1659102134496457,
                                                                                                                                        "value": "South America"
                                                                                                                                      },
                                                                                                                                      "num_date": {
                                                                                                                                        "confidence": [
                                                                                                                                          2020.4828792509466,
                                                                                                                                          2020.5314207650274
                                                                                                                                        ],
                                                                                                                                        "value": 2020.5314207650274
                                                                                                                                      },
                                                                                                                                      "subclade_membership": {
                                                                                                                                        "value": "20A"
                                                                                                                                      }
                                                                                                                                    }
                                                                                                                                  }
                                                                                                                                ],
                                                                                                                                "name": "NODE_0001439",
                                                                                                                                "node_attrs": {
                                                                                                                                  "clade_membership": {
                                                                                                                                    "value": "20A"
                                                                                                                                  },
                                                                                                                                  "div": 5,
                                                                                                                                  "custom_location": {
                                                                                                                                    "confidence": {
                                                                                                                                      "Asia": 0.00846048568535377,
                                                                                                                                      "Europe": 0.7613454452588627,
                                                                                                                                      "North America": 0.14081277415097873,
                                                                                                                                      "South America": 0.08643845204557407
                                                                                                                                    },
                                                                                                                                    "entropy": 0.753916520700297,
                                                                                                                                    "value": "Europe"
                                                                                                                                  },
                                                                                                                                  "num_date": {
                                                                                                                                    "confidence": [
                                                                                                                                      2020.4345143763444,
                                                                                                                                      2020.49043715847
                                                                                                                                    ],
                                                                                                                                    "value": 2020.49043715847
                                                                                                                                  },
                                                                                                                                  "subclade_membership": {
                                                                                                                                    "value": "20A"
                                                                                                                                  }
                                                                                                                                }
                                                                                                                              }
                                                                                                                            ],
                                                                                                                            "name": "NODE_0001438",
                                                                                                                            "node_attrs": {
                                                                                                                              "clade_membership": {
                                                                                                                                "value": "20A"
                                                                                                                              },
                                                                                                                              "div": 5,
                                                                                                                              "custom_location": {
                                                                                                                                "confidence": {
                                                                                                                                  "Asia": 0.006735906360775002,
                                                                                                                                  "Europe": 0.7778187015606985,
                                                                                                                                  "North America": 0.16105544473011082,
                                                                                                                                  "South America": 0.052057727773612054
                                                                                                                                },
                                                                                                                                "entropy": 0.6920108195728685,
                                                                                                                                "value": "Europe"
                                                                                                                              },
                                                                                                                              "num_date": {
                                                                                                                                "confidence": [
                                                                                                                                  2020.0779192505086,
                                                                                                                                  2020.488037381696
                                                                                                                                ],
                                                                                                                                "value": 2020.4400418462133
                                                                                                                              },
                                                                                                                              "subclade_membership": {
                                                                                                                                "value": "20A"
                                                                                                                              }
                                                                                                                            }
                                                                                                                          }
                                                                                                                        ],
                                                                                                                        "name": "NODE_0001436",
                                                                                                                        "node_attrs": {
                                                                                                                          "clade_membership": {
                                                                                                                            "value": "20A"
                                                                                                                          },
                                                                                                                          "div": 5,
                                                                                                                          "custom_location": {
                                                                                                                            "confidence": {
                                                                                                                              "Asia": 0.005126981979976426,
                                                                                                                              "Europe": 0.3982418360256295,
                                                                                                                              "North America": 0.5124790846715048,
                                                                                                                              "South America": 0.08179684300231566
                                                                                                                            },
                                                                                                                            "entropy": 0.9561341533042571,
                                                                                                                            "value": "North America"
                                                                                                                          },
                                                                                                                          "num_date": {
                                                                                                                            "confidence": [
                                                                                                                              2020.2327469969412,
                                                                                                                              2020.26912568306
                                                                                                                            ],
                                                                                                                            "value": 2020.26912568306
                                                                                                                          },
                                                                                                                          "subclade_membership": {
                                                                                                                            "value": "20A"
                                                                                                                          }
                                                                                                                        }
                                                                                                                      }
                                                                                                                    ],
                                                                                                                    "name": "NODE_0001240",
                                                                                                                    "node_attrs": {
                                                                                                                      "clade_membership": {
                                                                                                                        "value": "20A"
                                                                                                                      },
                                                                                                                      "div": 5,
                                                                                                                      "custom_location": {
                                                                                                                        "confidence": {
                                                                                                                          "Asia": 0.0032367898857957444,
                                                                                                                          "Europe": 0.37904892209872676,
                                                                                                                          "North America": 0.4421851947305107,
                                                                                                                          "South America": 0.17256411387225803
                                                                                                                        },
                                                                                                                        "entropy": 1.067776547210329,
                                                                                                                        "value": "North America"
                                                                                                                      },
                                                                                                                      "num_date": {
                                                                                                                        "confidence": [
                                                                                                                          2020.2213726114742,
                                                                                                                          2020.23087431694
                                                                                                                        ],
                                                                                                                        "value": 2020.23087431694
                                                                                                                      },
                                                                                                                      "subclade_membership": {
                                                                                                                        "value": "20A"
                                                                                                                      }
                                                                                                                    }
                                                                                                                  }
                                                                                                                ],
                                                                                                                "name": "NODE_0001432",
                                                                                                                "node_attrs": {
                                                                                                                  "clade_membership": {
                                                                                                                    "value": "20A"
                                                                                                                  },
                                                                                                                  "div": 4,
                                                                                                                  "custom_location": {
                                                                                                                    "confidence": {
                                                                                                                      "Africa": 0.06601485171580977,
                                                                                                                      "Europe": 0.8042269782025538,
                                                                                                                      "North America": 0.04998360615465772,
                                                                                                                      "South America": 0.0629003082485807
                                                                                                                    },
                                                                                                                    "entropy": 0.7487032070584712,
                                                                                                                    "value": "Europe"
                                                                                                                  },
                                                                                                                  "num_date": {
                                                                                                                    "confidence": [
                                                                                                                      2020.2048553322272,
                                                                                                                      2020.2272763504093
                                                                                                                    ],
                                                                                                                    "value": 2020.2167987245691
                                                                                                                  },
                                                                                                                  "subclade_membership": {
                                                                                                                    "value": "20A"
                                                                                                                  }
                                                                                                                }
                                                                                                              }
                                                                                                            ],
                                                                                                            "name": "NODE_0001423",
                                                                                                            "node_attrs": {
                                                                                                              "clade_membership": {
                                                                                                                "value": "20A"
                                                                                                              },
                                                                                                              "div": 4,
                                                                                                              "custom_location": {
                                                                                                                "confidence": {
                                                                                                                  "Africa": 0.06287047426770886,
                                                                                                                  "Asia": 0.029361349263048057,
                                                                                                                  "Europe": 0.8684802166076168,
                                                                                                                  "South America": 0.032427840596927285
                                                                                                                },
                                                                                                                "entropy": 0.5462266401955328,
                                                                                                                "value": "Europe"
                                                                                                              },
                                                                                                              "num_date": {
                                                                                                                "confidence": [
                                                                                                                  2020.1963845118144,
                                                                                                                  2020.2220382772896
                                                                                                                ],
                                                                                                                "value": 2020.2086616484162
                                                                                                              },
                                                                                                              "subclade_membership": {
                                                                                                                "value": "20A"
                                                                                                              }
                                                                                                            }
                                                                                                          },
                                                                                                          {
                                                                                                            "branch_attrs": {
                                                                                                              "mutations": {}
                                                                                                            },
                                                                                                            "children": [
                                                                                                              {
                                                                                                                "branch_attrs": {
                                                                                                                  "mutations": {}
                                                                                                                },
                                                                                                                "children": [
                                                                                                                  {
                                                                                                                    "branch_attrs": {
                                                                                                                      "labels": {
                                                                                                                        "aa": "ORF1b: A373V"
                                                                                                                      },
                                                                                                                      "mutations": {
                                                                                                                        "ORF1b": [
                                                                                                                          "A373V"
                                                                                                                        ],
                                                                                                                        "nuc": [
                                                                                                                          "C14585T",
                                                                                                                          "T23272C"
                                                                                                                        ]
                                                                                                                      }
                                                                                                                    },
                                                                                                                    "name": "Taiwan/TSGH-24/2020",
                                                                                                                    "node_attrs": {

                                                                                                                      "author": {
                                                                                                                        "author": "Cherng-Lih Perng et al",
                                                                                                                        "value": "Cherng-Lih Perng et al"
                                                                                                                      },
                                                                                                                      "clade_membership": {
                                                                                                                        "value": "20A"
                                                                                                                      },
                                                                                                                      "country": {
                                                                                                                        "value": "Asia"
                                                                                                                      },
                                                                                                                      "div": 6,
                                                                                                                      "division": {
                                                                                                                        "value": "Asia"
                                                                                                                      },
                                                                                                                      "division_exposure": {
                                                                                                                        "value": "Asia"
                                                                                                                      },
                                                                                                                      "gisaid_epi_isl": {
                                                                                                                        "value": "EPI_ISL_436099"
                                                                                                                      },
                                                                                                                      "host": {
                                                                                                                        "value": "Human"
                                                                                                                      },
                                                                                                                      "custom_location": {
                                                                                                                        "confidence": {
                                                                                                                          "Asia": 1.0
                                                                                                                        },
                                                                                                                        "entropy": -1.000088900581841e-12,
                                                                                                                        "value": "Asia"
                                                                                                                      },
                                                                                                                      "num_date": {
                                                                                                                        "confidence": [
                                                                                                                          2020.2527322404371,
                                                                                                                          2020.2527322404371
                                                                                                                        ],
                                                                                                                        "value": 2020.2527322404371
                                                                                                                      },
                                                                                                                      "originating_lab": {
                                                                                                                        "value": "TSGH-CP molecular lab"
                                                                                                                      },
                                                                                                                      "pangolin_lineage": {
                                                                                                                        "value": "B.1"
                                                                                                                      },
                                                                                                                      "recency": {
                                                                                                                        "value": "Older"
                                                                                                                      },
                                                                                                                      "region": {
                                                                                                                        "value": "Asia"
                                                                                                                      },
                                                                                                                      "region_exposure": {
                                                                                                                        "value": "Asia"
                                                                                                                      },

                                                                                                                      "subclade_membership": {
                                                                                                                        "value": "20A"
                                                                                                                      },
                                                                                                                      "submitting_lab": {
                                                                                                                        "value": "TSGH-CP molecular lab"
                                                                                                                      },
                                                                                                                      "url": "https://www.gisaid.org"
                                                                                                                    }
                                                                                                                  },
                                                                                                                  {
                                                                                                                    "branch_attrs": {
                                                                                                                      "labels": {
                                                                                                                        "aa": "N: S235F; ORF1b: P2321L"
                                                                                                                      },
                                                                                                                      "mutations": {
                                                                                                                        "N": [
                                                                                                                          "S235F"
                                                                                                                        ],
                                                                                                                        "ORF1b": [
                                                                                                                          "P2321L"
                                                                                                                        ],
                                                                                                                        "nuc": [
                                                                                                                          "C11704T",
                                                                                                                          "C20429T",
                                                                                                                          "C28977T"
                                                                                                                        ]
                                                                                                                      }
                                                                                                                    },
                                                                                                                    "children": [
                                                                                                                      {
                                                                                                                        "branch_attrs": {
                                                                                                                          "labels": {
                                                                                                                            "aa": "N: T334I; ORF1a: H45N, M4241I; ORF1b: V711I, E913D, H1213Y; ORF8: G77V; S: I68X, H69-, V70X, *1274X"
                                                                                                                          },
                                                                                                                          "mutations": {
                                                                                                                            "N": [
                                                                                                                              "T334I"
                                                                                                                            ],
                                                                                                                            "ORF1a": [
                                                                                                                              "H45N",
                                                                                                                              "M4241I"
                                                                                                                            ],
                                                                                                                            "ORF1b": [
                                                                                                                              "V711I",
                                                                                                                              "E913D",
                                                                                                                              "H1213Y"
                                                                                                                            ],
                                                                                                                            "ORF8": [
                                                                                                                              "G77V"
                                                                                                                            ],
                                                                                                                            "S": [
                                                                                                                              "I68X",
                                                                                                                              "H69-",
                                                                                                                              "V70X",
                                                                                                                              "*1274X"
                                                                                                                            ],
                                                                                                                            "nuc": [
                                                                                                                              "C398A",
                                                                                                                              "T7375C",
                                                                                                                              "C8047T",
                                                                                                                              "G12988T",
                                                                                                                              "G15598A",
                                                                                                                              "G16206T",
                                                                                                                              "C17104T",
                                                                                                                              "T21765-",
                                                                                                                              "A21766-",
                                                                                                                              "C21767-",
                                                                                                                              "A21768-",
                                                                                                                              "T21769-",
                                                                                                                              "G21770-",
                                                                                                                              "C22388T",
                                                                                                                              "T24910C",
                                                                                                                              "G28123T",
                                                                                                                              "C29274T"
                                                                                                                            ]
                                                                                                                          }
                                                                                                                        },
                                                                                                                        "name": "BosniaandHerzegovina/VFS-UNSA-LMGFI012/2020",
                                                                                                                        "node_attrs": {

                                                                                                                          "author": {
                                                                                                                            "author": "Goleti\u0107 T. et al",
                                                                                                                            "value": "Goleti\u0107 T. et al"
                                                                                                                          },
                                                                                                                          "clade_membership": {
                                                                                                                            "value": "20A"
                                                                                                                          },
                                                                                                                          "country": {
                                                                                                                            "value": "Europe"
                                                                                                                          },
                                                                                                                          "div": 18,
                                                                                                                          "division": {
                                                                                                                            "value": "Europe"
                                                                                                                          },
                                                                                                                          "division_exposure": {
                                                                                                                            "value": "Europe"
                                                                                                                          },
                                                                                                                          "gisaid_epi_isl": {
                                                                                                                            "value": "EPI_ISL_955170"
                                                                                                                          },
                                                                                                                          "host": {
                                                                                                                            "value": "Human"
                                                                                                                          },
                                                                                                                          "custom_location": {
                                                                                                                            "confidence": {
                                                                                                                              "Europe": 0.9999999999999999
                                                                                                                            },
                                                                                                                            "entropy": -9.99866855976916e-13,
                                                                                                                            "value": "Europe"
                                                                                                                          },
                                                                                                                          "num_date": {
                                                                                                                            "confidence": [
                                                                                                                              2020.922131147541,
                                                                                                                              2020.922131147541
                                                                                                                            ],
                                                                                                                            "value": 2020.922131147541
                                                                                                                          },
                                                                                                                          "originating_lab": {
                                                                                                                            "value": "University of Sarajevo, Veterinary Faculty, Laboratory for Molecular Diagnostic and Research Laboratory"
                                                                                                                          },
                                                                                                                          "pangolin_lineage": {
                                                                                                                            "value": "B.1.258"
                                                                                                                          },
                                                                                                                          "recency": {
                                                                                                                            "value": "One month ago"
                                                                                                                          },
                                                                                                                          "region": {
                                                                                                                            "value": "Europe"
                                                                                                                          },
                                                                                                                          "region_exposure": {
                                                                                                                            "value": "Europe"
                                                                                                                          },

                                                                                                                          "subclade_membership": {
                                                                                                                            "value": "20A"
                                                                                                                          },
                                                                                                                          "submitting_lab": {
                                                                                                                            "value": "University of Sarajevo, Veterinary Faculty, Laboratory for Molecular Diagnostic and Research Laboratory"
                                                                                                                          },
                                                                                                                          "url": "https://www.gisaid.org"
                                                                                                                        }
                                                                                                                      },
                                                                                                                      {
                                                                                                                        "branch_attrs": {
                                                                                                                          "labels": {
                                                                                                                            "aa": "ORF1a: R24C, D144A, T753I, K1202N, T2007I, V3718I; ORF1b: M187I"
                                                                                                                          },
                                                                                                                          "mutations": {
                                                                                                                            "ORF1a": [
                                                                                                                              "R24C",
                                                                                                                              "D144A",
                                                                                                                              "T753I",
                                                                                                                              "K1202N",
                                                                                                                              "T2007I",
                                                                                                                              "V3718I"
                                                                                                                            ],
                                                                                                                            "ORF1b": [
                                                                                                                              "M187I"
                                                                                                                            ],
                                                                                                                            "nuc": [
                                                                                                                              "C335T",
                                                                                                                              "A696C",
                                                                                                                              "C2523T",
                                                                                                                              "C2644A",
                                                                                                                              "G3871T",
                                                                                                                              "T3931C",
                                                                                                                              "C6285T",
                                                                                                                              "T9622C",
                                                                                                                              "G11417A",
                                                                                                                              "C11455T",
                                                                                                                              "C14016T",
                                                                                                                              "G14028T"
                                                                                                                            ]
                                                                                                                          }
                                                                                                                        },
                                                                                                                        "name": "BosniaandHerzegovina/VFS-UNSA-LMGFI011/2020",
                                                                                                                        "node_attrs": {

                                                                                                                          "author": {
                                                                                                                            "author": "Goleti\u0107 \u0160. et al",
                                                                                                                            "value": "Goleti\u0107 \u0160. et al"
                                                                                                                          },
                                                                                                                          "clade_membership": {
                                                                                                                            "value": "20A"
                                                                                                                          },
                                                                                                                          "country": {
                                                                                                                            "value": "Europe"
                                                                                                                          },
                                                                                                                          "div": 19,
                                                                                                                          "division": {
                                                                                                                            "value": "Europe"
                                                                                                                          },
                                                                                                                          "division_exposure": {
                                                                                                                            "value": "Europe"
                                                                                                                          },
                                                                                                                          "gisaid_epi_isl": {
                                                                                                                            "value": "EPI_ISL_955169"
                                                                                                                          },
                                                                                                                          "host": {
                                                                                                                            "value": "Human"
                                                                                                                          },
                                                                                                                          "custom_location": {
                                                                                                                            "confidence": {
                                                                                                                              "Europe": 0.9999999999999999
                                                                                                                            },
                                                                                                                            "entropy": -9.99866855976916e-13,
                                                                                                                            "value": "Europe"
                                                                                                                          },
                                                                                                                          "num_date": {
                                                                                                                            "confidence": [
                                                                                                                              2020.922131147541,
                                                                                                                              2020.922131147541
                                                                                                                            ],
                                                                                                                            "value": 2020.922131147541
                                                                                                                          },
                                                                                                                          "originating_lab": {
                                                                                                                            "value": "University of Sarajevo, Veterinary Faculty, Laboratory for Molecular Diagnostic and Research Laboratory"
                                                                                                                          },
                                                                                                                          "pangolin_lineage": {
                                                                                                                            "value": "B.1.139"
                                                                                                                          },
                                                                                                                          "recency": {
                                                                                                                            "value": "One month ago"
                                                                                                                          },
                                                                                                                          "region": {
                                                                                                                            "value": "Europe"
                                                                                                                          },
                                                                                                                          "region_exposure": {
                                                                                                                            "value": "Europe"
                                                                                                                          },

                                                                                                                          "subclade_membership": {
                                                                                                                            "value": "20A"
                                                                                                                          },
                                                                                                                          "submitting_lab": {
                                                                                                                            "value": "University of Sarajevo, Veterinary Faculty, Laboratory for Molecular Diagnostic and Research Laboratory"
                                                                                                                          },
                                                                                                                          "url": "https://www.gisaid.org"
                                                                                                                        }
                                                                                                                      }
                                                                                                                    ],
                                                                                                                    "name": "NODE_0001102",
                                                                                                                    "node_attrs": {
                                                                                                                      "clade_membership": {
                                                                                                                        "value": "20A"
                                                                                                                      },
                                                                                                                      "div": 7,
                                                                                                                      "custom_location": {
                                                                                                                        "confidence": {
                                                                                                                          "Africa": 0.0017952012620631602,
                                                                                                                          "Asia": 0.03981415150880502,
                                                                                                                          "Europe": 0.9517571713886747,
                                                                                                                          "South America": 0.006041677004595053
                                                                                                                        },
                                                                                                                        "entropy": 0.22239291852366477,
                                                                                                                        "value": "Europe"
                                                                                                                      },
                                                                                                                      "num_date": {
                                                                                                                        "confidence": [
                                                                                                                          2020.2738758765927,
                                                                                                                          2020.5518133028274
                                                                                                                        ],
                                                                                                                        "value": 2020.437964845901
                                                                                                                      },
                                                                                                                      "subclade_membership": {
                                                                                                                        "value": "20A"
                                                                                                                      }
                                                                                                                    }
                                                                                                                  }
                                                                                                                ],
                                                                                                                "name": "NODE_0001443",
                                                                                                                "node_attrs": {
                                                                                                                  "clade_membership": {
                                                                                                                    "value": "20A"
                                                                                                                  },
                                                                                                                  "div": 4,
                                                                                                                  "custom_location": {
                                                                                                                    "confidence": {
                                                                                                                      "Africa": 0.006087878444143677,
                                                                                                                      "Asia": 0.2688854654445068,
                                                                                                                      "Europe": 0.6965619740425938,
                                                                                                                      "South America": 0.027403486092077264
                                                                                                                    },
                                                                                                                    "entropy": 0.7427471760995116,
                                                                                                                    "value": "Europe"
                                                                                                                  },
                                                                                                                  "num_date": {
                                                                                                                    "confidence": [
                                                                                                                      2020.2044320694893,
                                                                                                                      2020.240141822125
                                                                                                                    ],
                                                                                                                    "value": 2020.2239678077885
                                                                                                                  },
                                                                                                                  "subclade_membership": {
                                                                                                                    "value": "20A"
                                                                                                                  }
                                                                                                                }
                                                                                                              },
                                                                                                              {
                                                                                                                "branch_attrs": {
                                                                                                                  "mutations": {}
                                                                                                                },
                                                                                                                "children": [
                                                                                                                  {
                                                                                                                    "branch_attrs": {
                                                                                                                      "labels": {
                                                                                                                        "aa": "ORF1b: A1491V"
                                                                                                                      },
                                                                                                                      "mutations": {
                                                                                                                        "ORF1b": [
                                                                                                                          "A1491V"
                                                                                                                        ],
                                                                                                                        "nuc": [
                                                                                                                          "C17939T"
                                                                                                                        ]
                                                                                                                      }
                                                                                                                    },
                                                                                                                    "name": "Colombia/HUI-GUV-92060/2020",
                                                                                                                    "node_attrs": {

                                                                                                                      "author": {
                                                                                                                        "author": "Juan David Ram\u00edrez et al",
                                                                                                                        "paper_url": "https://www.medrxiv.org/content/10.1101/2020.06.11.20125799v1",
                                                                                                                        "title": "The arrival and spread of SARS-CoV2 in Colombia",
                                                                                                                        "value": "Juan David Ram\u00edrez et al A"
                                                                                                                      },
                                                                                                                      "clade_membership": {
                                                                                                                        "value": "20A"
                                                                                                                      },
                                                                                                                      "country": {
                                                                                                                        "value": "Colombia"
                                                                                                                      },
                                                                                                                      "div": 5,
                                                                                                                      "division": {
                                                                                                                        "value": "Huila"
                                                                                                                      },
                                                                                                                      "division_exposure": {
                                                                                                                        "value": "Huila"
                                                                                                                      },
                                                                                                                      "gisaid_epi_isl": {
                                                                                                                        "value": "EPI_ISL_447758"
                                                                                                                      },
                                                                                                                      "host": {
                                                                                                                        "value": "Human"
                                                                                                                      },
                                                                                                                      "custom_location": {
                                                                                                                        "confidence": {
                                                                                                                          "South America": 1.0
                                                                                                                        },
                                                                                                                        "entropy": -1.000088900581841e-12,
                                                                                                                        "value": "South America"
                                                                                                                      },
                                                                                                                      "location": {
                                                                                                                        "value": "Neiva"
                                                                                                                      },
                                                                                                                      "num_date": {
                                                                                                                        "confidence": [
                                                                                                                          2020.2472677595629,
                                                                                                                          2020.2472677595629
                                                                                                                        ],
                                                                                                                        "value": 2020.2472677595629
                                                                                                                      },
                                                                                                                      "originating_lab": {
                                                                                                                        "value": "Instituto Nacional de Salud, Bogot\u00e1, Colombia"
                                                                                                                      },
                                                                                                                      "pangolin_lineage": {
                                                                                                                        "value": "B.1"
                                                                                                                      },
                                                                                                                      "recency": {
                                                                                                                        "value": "Older"
                                                                                                                      },
                                                                                                                      "region": {
                                                                                                                        "value": "South America"
                                                                                                                      },
                                                                                                                      "region_exposure": {
                                                                                                                        "value": "South America"
                                                                                                                      },

                                                                                                                      "subclade_membership": {
                                                                                                                        "value": "20A"
                                                                                                                      },
                                                                                                                      "submitting_lab": {
                                                                                                                        "value": "Grupo de Investigaciones Microbiol\u00f3gicas-UR (GIMUR), Departamento de Biolog\u00eda, Facultad de Ciencias Naturales, Universidad del Rosario, Bogot\u00e1, Colombia Instituto Nacional de Salud, Bogot\u00e1, Colombia Icahn School of Medicine at Mount Sinai, New York, USA"
                                                                                                                      },
                                                                                                                      "url": "https://www.gisaid.org"
                                                                                                                    }
                                                                                                                  },
                                                                                                                  {
                                                                                                                    "branch_attrs": {
                                                                                                                      "mutations": {
                                                                                                                        "nuc": [
                                                                                                                          "C26801G"
                                                                                                                        ]
                                                                                                                      }
                                                                                                                    },
                                                                                                                    "children": [
                                                                                                                      {
                                                                                                                        "branch_attrs": {
                                                                                                                          "mutations": {
                                                                                                                            "nuc": [
                                                                                                                              "A11782G"
                                                                                                                            ]
                                                                                                                          }
                                                                                                                        },
                                                                                                                        "name": "SierraLeone/KGH-G-8627/2020",
                                                                                                                        "node_attrs": {
                                                                                                                          "author": {
                                                                                                                            "author": "Goba et al",
                                                                                                                            "value": "Goba et al"
                                                                                                                          },
                                                                                                                          "clade_membership": {
                                                                                                                            "value": "20A"
                                                                                                                          },
                                                                                                                          "country": {
                                                                                                                            "value": "Africa"
                                                                                                                          },
                                                                                                                          "div": 6,
                                                                                                                          "division": {
                                                                                                                            "value": "Africa"
                                                                                                                          },
                                                                                                                          "division_exposure": {
                                                                                                                            "value": "Africa"
                                                                                                                          },
                                                                                                                          "genbank_accession": {
                                                                                                                            "value": "MT872495.1"
                                                                                                                          },
                                                                                                                          "gisaid_epi_isl": {
                                                                                                                            "value": "EPI_ISL_512818"
                                                                                                                          },
                                                                                                                          "host": {
                                                                                                                            "value": "Human"
                                                                                                                          },
                                                                                                                          "custom_location": {
                                                                                                                            "confidence": {
                                                                                                                              "Africa": 1.0
                                                                                                                            },
                                                                                                                            "entropy": -1.000088900581841e-12,
                                                                                                                            "value": "Africa"
                                                                                                                          },
                                                                                                                          "num_date": {
                                                                                                                            "confidence": [
                                                                                                                              2020.26912568306,
                                                                                                                              2020.26912568306
                                                                                                                            ],
                                                                                                                            "value": 2020.26912568306
                                                                                                                          },
                                                                                                                          "originating_lab": {
                                                                                                                            "value": "Kenema Government Hospital, Ministry of Health and Sanitation"
                                                                                                                          },
                                                                                                                          "pangolin_lineage": {
                                                                                                                            "value": "B.1.379"
                                                                                                                          },
                                                                                                                          "recency": {
                                                                                                                            "value": "Older"
                                                                                                                          },
                                                                                                                          "region": {
                                                                                                                            "value": "Africa"
                                                                                                                          },
                                                                                                                          "region_exposure": {
                                                                                                                            "value": "Africa"
                                                                                                                          },
                                                                                                                          "subclade_membership": {
                                                                                                                            "value": "20A"
                                                                                                                          },
                                                                                                                          "submitting_lab": {
                                                                                                                            "value": "Kenema Government Hospital, Ministry of Health and Sanitation"
                                                                                                                          },
                                                                                                                          "url": "https://www.gisaid.org"
                                                                                                                        }
                                                                                                                      },
                                                                                                                      {
                                                                                                                        "branch_attrs": {
                                                                                                                          "mutations": {
                                                                                                                            "nuc": [
                                                                                                                              "G21255C",
                                                                                                                              "G29645T"
                                                                                                                            ]
                                                                                                                          }
                                                                                                                        },
                                                                                                                        "children": [
                                                                                                                          {
                                                                                                                            "branch_attrs": {
                                                                                                                              "mutations": {}
                                                                                                                            },
                                                                                                                            "name": "Switzerland/ZH-ETHZ-321527/2020",
                                                                                                                            "node_attrs": {
                                                                                                                              "author": {
                                                                                                                                "author": "Christian Beisel et al",
                                                                                                                                "value": "Christian Beisel et al"
                                                                                                                              },
                                                                                                                              "clade_membership": {
                                                                                                                                "value": "20A"
                                                                                                                              },
                                                                                                                              "country": {
                                                                                                                                "value": "Europe"
                                                                                                                              },
                                                                                                                              "div": 7,
                                                                                                                              "division": {
                                                                                                                                "value": "Europe"
                                                                                                                              },
                                                                                                                              "division_exposure": {
                                                                                                                                "value": "Europe"
                                                                                                                              },
                                                                                                                              "gisaid_epi_isl": {
                                                                                                                                "value": "EPI_ISL_603736"
                                                                                                                              },
                                                                                                                              "host": {
                                                                                                                                "value": "Human"
                                                                                                                              },
                                                                                                                              "custom_location": {
                                                                                                                                "confidence": {
                                                                                                                                  "Europe": 1.0
                                                                                                                                },
                                                                                                                                "entropy": -1.000088900581841e-12,
                                                                                                                                "value": "Europe"
                                                                                                                              },
                                                                                                                              "num_date": {
                                                                                                                                "confidence": [
                                                                                                                                  2020.7882513661202,
                                                                                                                                  2020.7882513661202
                                                                                                                                ],
                                                                                                                                "value": 2020.7882513661202
                                                                                                                              },
                                                                                                                              "originating_lab": {
                                                                                                                                "value": "Viollier AG"
                                                                                                                              },
                                                                                                                              "pangolin_lineage": {
                                                                                                                                "value": "B.1"
                                                                                                                              },
                                                                                                                              "recency": {
                                                                                                                                "value": "Older"
                                                                                                                              },
                                                                                                                              "region": {
                                                                                                                                "value": "Europe"
                                                                                                                              },
                                                                                                                              "region_exposure": {
                                                                                                                                "value": "Europe"
                                                                                                                              },
                                                                                                                              "subclade_membership": {
                                                                                                                                "value": "20A"
                                                                                                                              },
                                                                                                                              "submitting_lab": {
                                                                                                                                "value": "Department of Biosystems Science and Engineering, ETH Z\u00fcrich"
                                                                                                                              },
                                                                                                                              "url": "https://www.gisaid.org"
                                                                                                                            }
                                                                                                                          },
                                                                                                                          {
                                                                                                                            "branch_attrs": {
                                                                                                                              "mutations": {}
                                                                                                                            },
                                                                                                                            "children": [
                                                                                                                              {
                                                                                                                                "branch_attrs": {
                                                                                                                                  "mutations": {}
                                                                                                                                },
                                                                                                                                "children": [
                                                                                                                                  {
                                                                                                                                    "branch_attrs": {
                                                                                                                                      "mutations": {
                                                                                                                                        "nuc": [
                                                                                                                                          "C6286T"
                                                                                                                                        ]
                                                                                                                                      }
                                                                                                                                    },
                                                                                                                                    "children": [
                                                                                                                                      {
                                                                                                                                        "branch_attrs": {
                                                                                                                                          "mutations": {}
                                                                                                                                        },
                                                                                                                                        "name": "Netherlands/OV-RIVM-20762/2020",
                                                                                                                                        "node_attrs": {

                                                                                                                                          "author": {
                                                                                                                                            "author": "Adam Meijer et al",
                                                                                                                                            "value": "Adam Meijer et al"
                                                                                                                                          },
                                                                                                                                          "clade_membership": {
                                                                                                                                            "value": "20A"
                                                                                                                                          },
                                                                                                                                          "country": {
                                                                                                                                            "value": "Europe"
                                                                                                                                          },
                                                                                                                                          "div": 8,
                                                                                                                                          "division": {
                                                                                                                                            "value": "Europe"
                                                                                                                                          },
                                                                                                                                          "division_exposure": {
                                                                                                                                            "value": "Europe"
                                                                                                                                          },
                                                                                                                                          "gisaid_epi_isl": {
                                                                                                                                            "value": "EPI_ISL_790823"
                                                                                                                                          },
                                                                                                                                          "host": {
                                                                                                                                            "value": "Human"
                                                                                                                                          },
                                                                                                                                          "custom_location": {
                                                                                                                                            "confidence": {
                                                                                                                                              "Europe": 0.9999999999999999
                                                                                                                                            },
                                                                                                                                            "entropy": -9.99866855976916e-13,
                                                                                                                                            "value": "Europe"
                                                                                                                                          },
                                                                                                                                          "num_date": {
                                                                                                                                            "confidence": [
                                                                                                                                              2020.938524590164,
                                                                                                                                              2020.938524590164
                                                                                                                                            ],
                                                                                                                                            "value": 2020.938524590164
                                                                                                                                          },
                                                                                                                                          "originating_lab": {
                                                                                                                                            "value": "Dutch COVID-19 response team"
                                                                                                                                          },
                                                                                                                                          "pangolin_lineage": {
                                                                                                                                            "value": "B.1.177"
                                                                                                                                          },
                                                                                                                                          "recency": {
                                                                                                                                            "value": "Older"
                                                                                                                                          },
                                                                                                                                          "region": {
                                                                                                                                            "value": "Europe"
                                                                                                                                          },
                                                                                                                                          "region_exposure": {
                                                                                                                                            "value": "Europe"
                                                                                                                                          },
                                                                                                                                          "subclade_membership": {
                                                                                                                                            "value": "20A"
                                                                                                                                          },
                                                                                                                                          "submitting_lab": {
                                                                                                                                            "value": "National Institute for Public Health and the Environment (RIVM)"
                                                                                                                                          },
                                                                                                                                          "url": "https://www.gisaid.org"
                                                                                                                                        }
                                                                                                                                      },
                                                                                                                                      {
                                                                                                                                        "branch_attrs": {
                                                                                                                                          "labels": {
                                                                                                                                            "aa": "N: A220V; ORF1a: V774F, Q2034R; S: I68X, H69-, V70X, N439K, *1274X"
                                                                                                                                          },
                                                                                                                                          "mutations": {
                                                                                                                                            "N": [
                                                                                                                                              "A220V"
                                                                                                                                            ],
                                                                                                                                            "ORF1a": [
                                                                                                                                              "V774F",
                                                                                                                                              "Q2034R"
                                                                                                                                            ],
                                                                                                                                            "S": [
                                                                                                                                              "I68X",
                                                                                                                                              "H69-",
                                                                                                                                              "V70X",
                                                                                                                                              "N439K",
                                                                                                                                              "*1274X"
                                                                                                                                            ],
                                                                                                                                            "nuc": [
                                                                                                                                              "G2585T",
                                                                                                                                              "A6366G",
                                                                                                                                              "C15738T",
                                                                                                                                              "T21765-",
                                                                                                                                              "A21766-",
                                                                                                                                              "C21767-",
                                                                                                                                              "A21768-",
                                                                                                                                              "T21769-",
                                                                                                                                              "G21770-",
                                                                                                                                              "C22879A",
                                                                                                                                              "C28932T",
                                                                                                                                              "C29167T"
                                                                                                                                            ]
                                                                                                                                          }
                                                                                                                                        },
                                                                                                                                        "name": "France/OCC-191/2020",
                                                                                                                                        "node_attrs": {

                                                                                                                                          "author": {
                                                                                                                                            "author": "Latour J. et al",
                                                                                                                                            "value": "Latour J. et al"
                                                                                                                                          },
                                                                                                                                          "clade_membership": {
                                                                                                                                            "value": "20A"
                                                                                                                                          },
                                                                                                                                          "country": {
                                                                                                                                            "value": "Europe"
                                                                                                                                          },
                                                                                                                                          "div": 14,
                                                                                                                                          "division": {
                                                                                                                                            "value": "Europe"
                                                                                                                                          },
                                                                                                                                          "division_exposure": {
                                                                                                                                            "value": "Europe"
                                                                                                                                          },
                                                                                                                                          "gisaid_epi_isl": {
                                                                                                                                            "value": "EPI_ISL_804375"
                                                                                                                                          },
                                                                                                                                          "host": {
                                                                                                                                            "value": "Human"
                                                                                                                                          },
                                                                                                                                          "custom_location": {
                                                                                                                                            "confidence": {
                                                                                                                                              "Europe": 0.9999999999999999
                                                                                                                                            },
                                                                                                                                            "entropy": -9.99866855976916e-13,
                                                                                                                                            "value": "Europe"
                                                                                                                                          },
                                                                                                                                          "num_date": {
                                                                                                                                            "confidence": [
                                                                                                                                              2020.9494535519125,
                                                                                                                                              2020.9494535519125
                                                                                                                                            ],
                                                                                                                                            "value": 2020.9494535519125
                                                                                                                                          },
                                                                                                                                          "originating_lab": {
                                                                                                                                            "value": "CHU Purpan - Laboratoire de Virologie - Institut F\u00e9d\u00e9ratif de Biologie"
                                                                                                                                          },
                                                                                                                                          "pangolin_lineage": {
                                                                                                                                            "value": "B.1.177"
                                                                                                                                          },
                                                                                                                                          "recency": {
                                                                                                                                            "value": "Older"
                                                                                                                                          },
                                                                                                                                          "region": {
                                                                                                                                            "value": "Europe"
                                                                                                                                          },
                                                                                                                                          "region_exposure": {
                                                                                                                                            "value": "Europe"
                                                                                                                                          },

                                                                                                                                          "subclade_membership": {
                                                                                                                                            "value": "20A"
                                                                                                                                          },
                                                                                                                                          "submitting_lab": {
                                                                                                                                            "value": "CHU Purpan - Laboratoire de Virologie - Institut F\u00e9d\u00e9ratif de Biologie"
                                                                                                                                          },
                                                                                                                                          "url": "https://www.gisaid.org"
                                                                                                                                        }
                                                                                                                                      }
                                                                                                                                    ],
                                                                                                                                    "name": "NODE_0000752",
                                                                                                                                    "node_attrs": {
                                                                                                                                      "clade_membership": {
                                                                                                                                        "value": "20A"
                                                                                                                                      },
                                                                                                                                      "div": 8,
                                                                                                                                      "custom_location": {
                                                                                                                                        "confidence": {
                                                                                                                                          "Asia": 0.003405049595513461,
                                                                                                                                          "Europe": 0.9932350582031233,
                                                                                                                                          "South America": 0.0020500483269502907
                                                                                                                                        },
                                                                                                                                        "entropy": 0.048500790807993,
                                                                                                                                        "value": "Europe"
                                                                                                                                      },
                                                                                                                                      "num_date": {
                                                                                                                                        "confidence": [
                                                                                                                                          2020.7750215913254,
                                                                                                                                          2020.9138023623873
                                                                                                                                        ],
                                                                                                                                        "value": 2020.8280035010046
                                                                                                                                      },
                                                                                                                                      "subclade_membership": {
                                                                                                                                        "value": "20A"
                                                                                                                                      }
                                                                                                                                    }
                                                                                                                                  },
                                                                                                                                  {
                                                                                                                                    "branch_attrs": {
                                                                                                                                      "mutations": {
                                                                                                                                        "nuc": [
                                                                                                                                          "T445C"
                                                                                                                                        ]
                                                                                                                                      }
                                                                                                                                    },
                                                                                                                                    "children": [
                                                                                                                                      {
                                                                                                                                        "branch_attrs": {
                                                                                                                                          "mutations": {}
                                                                                                                                        },
                                                                                                                                        "name": "England/EXET-140012/2020",
                                                                                                                                        "node_attrs": {
                                                                                                                                          "author": {
                                                                                                                                            "author": "Ben Temperton et al",
                                                                                                                                            "value": "Ben Temperton et al"
                                                                                                                                          },
                                                                                                                                          "clade_membership": {
                                                                                                                                            "value": "20A"
                                                                                                                                          },
                                                                                                                                          "country": {
                                                                                                                                            "value": "Europe"
                                                                                                                                          },
                                                                                                                                          "div": 8,
                                                                                                                                          "division": {
                                                                                                                                            "value": "Europe"
                                                                                                                                          },
                                                                                                                                          "division_exposure": {
                                                                                                                                            "value": "Europe"
                                                                                                                                          },
                                                                                                                                          "gisaid_epi_isl": {
                                                                                                                                            "value": "EPI_ISL_813518"
                                                                                                                                          },
                                                                                                                                          "host": {
                                                                                                                                            "value": "Human"
                                                                                                                                          },
                                                                                                                                          "custom_location": {
                                                                                                                                            "confidence": {
                                                                                                                                              "Europe": 1.0
                                                                                                                                            },
                                                                                                                                            "entropy": -1.000088900581841e-12,
                                                                                                                                            "value": "Europe"
                                                                                                                                          },
                                                                                                                                          "num_date": {
                                                                                                                                            "confidence": [
                                                                                                                                              2020.974043715847,
                                                                                                                                              2020.974043715847
                                                                                                                                            ],
                                                                                                                                            "value": 2020.974043715847
                                                                                                                                          },
                                                                                                                                          "originating_lab": {
                                                                                                                                            "value": "University of Exeter"
                                                                                                                                          },
                                                                                                                                          "pangolin_lineage": {
                                                                                                                                            "value": "B.1"
                                                                                                                                          },
                                                                                                                                          "recency": {
                                                                                                                                            "value": "Older"
                                                                                                                                          },
                                                                                                                                          "region": {
                                                                                                                                            "value": "Europe"
                                                                                                                                          },
                                                                                                                                          "region_exposure": {
                                                                                                                                            "value": "Europe"
                                                                                                                                          },
                                                                                                                                          "subclade_membership": {
                                                                                                                                            "value": "20A"
                                                                                                                                          },
                                                                                                                                          "submitting_lab": {
                                                                                                                                            "value": "COVID-19 Genomics UK (COG-UK) Consortium"
                                                                                                                                          },
                                                                                                                                          "url": "https://www.gisaid.org"
                                                                                                                                        }
                                                                                                                                      },
                                                                                                                                      {
                                                                                                                                        "branch_attrs": {
                                                                                                                                          "mutations": {}
                                                                                                                                        },
                                                                                                                                        "children": [
                                                                                                                                          {
                                                                                                                                            "branch_attrs": {
                                                                                                                                              "mutations": {}
                                                                                                                                            },
                                                                                                                                            "name": "England/EXET-13FDA6/2020",
                                                                                                                                            "node_attrs": {
                                                                                                                                              "author": {
                                                                                                                                                "author": "Ben Temperton et al",
                                                                                                                                                "value": "Ben Temperton et al"
                                                                                                                                              },
                                                                                                                                              "clade_membership": {
                                                                                                                                                "value": "20A"
                                                                                                                                              },
                                                                                                                                              "country": {
                                                                                                                                                "value": "Europe"
                                                                                                                                              },
                                                                                                                                              "div": 8,
                                                                                                                                              "division": {
                                                                                                                                                "value": "Europe"
                                                                                                                                              },
                                                                                                                                              "division_exposure": {
                                                                                                                                                "value": "Europe"
                                                                                                                                              },
                                                                                                                                              "gisaid_epi_isl": {
                                                                                                                                                "value": "EPI_ISL_813487"
                                                                                                                                              },
                                                                                                                                              "host": {
                                                                                                                                                "value": "Human"
                                                                                                                                              },
                                                                                                                                              "custom_location": {
                                                                                                                                                "confidence": {
                                                                                                                                                  "Europe": 1.0
                                                                                                                                                },
                                                                                                                                                "entropy": -1.000088900581841e-12,
                                                                                                                                                "value": "Europe"
                                                                                                                                              },
                                                                                                                                              "num_date": {
                                                                                                                                                "confidence": [
                                                                                                                                                  2020.974043715847,
                                                                                                                                                  2020.974043715847
                                                                                                                                                ],
                                                                                                                                                "value": 2020.974043715847
                                                                                                                                              },
                                                                                                                                              "originating_lab": {
                                                                                                                                                "value": "University of Exeter"
                                                                                                                                              },
                                                                                                                                              "pangolin_lineage": {
                                                                                                                                                "value": "B.1"
                                                                                                                                              },
                                                                                                                                              "recency": {
                                                                                                                                                "value": "Older"
                                                                                                                                              },
                                                                                                                                              "region": {
                                                                                                                                                "value": "Europe"
                                                                                                                                              },
                                                                                                                                              "region_exposure": {
                                                                                                                                                "value": "Europe"
                                                                                                                                              },
                                                                                                                                              "subclade_membership": {
                                                                                                                                                "value": "20A"
                                                                                                                                              },
                                                                                                                                              "submitting_lab": {
                                                                                                                                                "value": "COVID-19 Genomics UK (COG-UK) Consortium"
                                                                                                                                              },
                                                                                                                                              "url": "https://www.gisaid.org"
                                                                                                                                            }
                                                                                                                                          },
                                                                                                                                          {
                                                                                                                                            "branch_attrs": {
                                                                                                                                              "mutations": {}
                                                                                                                                            },
                                                                                                                                            "children": [
                                                                                                                                              {
                                                                                                                                                "branch_attrs": {
                                                                                                                                                  "mutations": {}
                                                                                                                                                },
                                                                                                                                                "name": "England/EXET-1400C7/2020",
                                                                                                                                                "node_attrs": {
                                                                                                                                                  "author": {
                                                                                                                                                    "author": "Ben Temperton et al",
                                                                                                                                                    "value": "Ben Temperton et al"
                                                                                                                                                  },
                                                                                                                                                  "clade_membership": {
                                                                                                                                                    "value": "20A"
                                                                                                                                                  },
                                                                                                                                                  "country": {
                                                                                                                                                    "value": "Europe"
                                                                                                                                                  },
                                                                                                                                                  "div": 8,
                                                                                                                                                  "division": {
                                                                                                                                                    "value": "Europe"
                                                                                                                                                  },
                                                                                                                                                  "division_exposure": {
                                                                                                                                                    "value": "Europe"
                                                                                                                                                  },
                                                                                                                                                  "gisaid_epi_isl": {
                                                                                                                                                    "value": "EPI_ISL_813527"
                                                                                                                                                  },
                                                                                                                                                  "host": {
                                                                                                                                                    "value": "Human"
                                                                                                                                                  },
                                                                                                                                                  "custom_location": {
                                                                                                                                                    "confidence": {
                                                                                                                                                      "Europe": 1.0
                                                                                                                                                    },
                                                                                                                                                    "entropy": -1.000088900581841e-12,
                                                                                                                                                    "value": "Europe"
                                                                                                                                                  },
                                                                                                                                                  "num_date": {
                                                                                                                                                    "confidence": [
                                                                                                                                                      2020.9795081967213,
                                                                                                                                                      2020.9795081967213
                                                                                                                                                    ],
                                                                                                                                                    "value": 2020.9795081967213
                                                                                                                                                  },
                                                                                                                                                  "originating_lab": {
                                                                                                                                                    "value": "University of Exeter"
                                                                                                                                                  },
                                                                                                                                                  "pangolin_lineage": {
                                                                                                                                                    "value": "B.1.177"
                                                                                                                                                  },
                                                                                                                                                  "recency": {
                                                                                                                                                    "value": "Older"
                                                                                                                                                  },
                                                                                                                                                  "region": {
                                                                                                                                                    "value": "Europe"
                                                                                                                                                  },
                                                                                                                                                  "region_exposure": {
                                                                                                                                                    "value": "Europe"
                                                                                                                                                  },
                                                                                                                                                  "subclade_membership": {
                                                                                                                                                    "value": "20A"
                                                                                                                                                  },
                                                                                                                                                  "submitting_lab": {
                                                                                                                                                    "value": "COVID-19 Genomics UK (COG-UK) Consortium"
                                                                                                                                                  },
                                                                                                                                                  "url": "https://www.gisaid.org"
                                                                                                                                                }
                                                                                                                                              },
                                                                                                                                              {
                                                                                                                                                "branch_attrs": {
                                                                                                                                                  "mutations": {}
                                                                                                                                                },
                                                                                                                                                "name": "England/EXET-1400A9/2020",
                                                                                                                                                "node_attrs": {
                                                                                                                                                  "author": {
                                                                                                                                                    "author": "Ben Temperton et al",
                                                                                                                                                    "value": "Ben Temperton et al"
                                                                                                                                                  },
                                                                                                                                                  "clade_membership": {
                                                                                                                                                    "value": "20A"
                                                                                                                                                  },
                                                                                                                                                  "country": {
                                                                                                                                                    "value": "Europe"
                                                                                                                                                  },
                                                                                                                                                  "div": 8,
                                                                                                                                                  "division": {
                                                                                                                                                    "value": "Europe"
                                                                                                                                                  },
                                                                                                                                                  "division_exposure": {
                                                                                                                                                    "value": "Europe"
                                                                                                                                                  },
                                                                                                                                                  "gisaid_epi_isl": {
                                                                                                                                                    "value": "EPI_ISL_813525"
                                                                                                                                                  },
                                                                                                                                                  "host": {
                                                                                                                                                    "value": "Human"
                                                                                                                                                  },
                                                                                                                                                  "custom_location": {
                                                                                                                                                    "confidence": {
                                                                                                                                                      "Europe": 1.0
                                                                                                                                                    },
                                                                                                                                                    "entropy": -1.000088900581841e-12,
                                                                                                                                                    "value": "Europe"
                                                                                                                                                  },
                                                                                                                                                  "num_date": {
                                                                                                                                                    "confidence": [
                                                                                                                                                      2020.9795081967213,
                                                                                                                                                      2020.9795081967213
                                                                                                                                                    ],
                                                                                                                                                    "value": 2020.9795081967213
                                                                                                                                                  },
                                                                                                                                                  "originating_lab": {
                                                                                                                                                    "value": "University of Exeter"
                                                                                                                                                  },
                                                                                                                                                  "pangolin_lineage": {
                                                                                                                                                    "value": "B.1"
                                                                                                                                                  },
                                                                                                                                                  "recency": {
                                                                                                                                                    "value": "Older"
                                                                                                                                                  },
                                                                                                                                                  "region": {
                                                                                                                                                    "value": "Europe"
                                                                                                                                                  },
                                                                                                                                                  "region_exposure": {
                                                                                                                                                    "value": "Europe"
                                                                                                                                                  },
                                                                                                                                                  "subclade_membership": {
                                                                                                                                                    "value": "20A"
                                                                                                                                                  },
                                                                                                                                                  "submitting_lab": {
                                                                                                                                                    "value": "COVID-19 Genomics UK (COG-UK) Consortium"
                                                                                                                                                  },
                                                                                                                                                  "url": "https://www.gisaid.org"
                                                                                                                                                }
                                                                                                                                              }
                                                                                                                                            ],
                                                                                                                                            "name": "NODE_0001453",
                                                                                                                                            "node_attrs": {
                                                                                                                                              "clade_membership": {
                                                                                                                                                "value": "20A"
                                                                                                                                              },
                                                                                                                                              "div": 8,
                                                                                                                                              "custom_location": {
                                                                                                                                                "confidence": {
                                                                                                                                                  "Asia": 0.0032255250092761405,
                                                                                                                                                  "Europe": 0.993580681351355,
                                                                                                                                                  "South America": 0.0019410517876498044
                                                                                                                                                },
                                                                                                                                                "entropy": 0.046390156742565886,
                                                                                                                                                "value": "Europe"
                                                                                                                                              },
                                                                                                                                              "num_date": {
                                                                                                                                                "confidence": [
                                                                                                                                                  2020.9597171660896,
                                                                                                                                                  2020.9795081967213
                                                                                                                                                ],
                                                                                                                                                "value": 2020.9761370817291
                                                                                                                                              },
                                                                                                                                              "subclade_membership": {
                                                                                                                                                "value": "20A"
                                                                                                                                              }
                                                                                                                                            }
                                                                                                                                          }
                                                                                                                                        ],
                                                                                                                                        "name": "NODE_0000749",
                                                                                                                                        "node_attrs": {
                                                                                                                                          "clade_membership": {
                                                                                                                                            "value": "20A"
                                                                                                                                          },
                                                                                                                                          "div": 8,
                                                                                                                                          "custom_location": {
                                                                                                                                            "confidence": {
                                                                                                                                              "Asia": 0.0037919737987027785,
                                                                                                                                              "Europe": 0.9925707679520943,
                                                                                                                                              "South America": 0.0022399347707074625
                                                                                                                                            },
                                                                                                                                            "entropy": 0.052486813366305535,
                                                                                                                                            "value": "Europe"
                                                                                                                                          },
                                                                                                                                          "num_date": {
                                                                                                                                            "confidence": [
                                                                                                                                              2020.9388753795215,
                                                                                                                                              2020.974043715847
                                                                                                                                            ],
                                                                                                                                            "value": 2020.9706726008549
                                                                                                                                          },
                                                                                                                                          "subclade_membership": {
                                                                                                                                            "value": "20A"
                                                                                                                                          }
                                                                                                                                        }
                                                                                                                                      }
                                                                                                                                    ],
                                                                                                                                    "name": "NODE_0001451",
                                                                                                                                    "node_attrs": {
                                                                                                                                      "clade_membership": {
                                                                                                                                        "value": "20A"
                                                                                                                                      },
                                                                                                                                      "div": 8,
                                                                                                                                      "custom_location": {
                                                                                                                                        "confidence": {
                                                                                                                                          "Africa": 0.0010202583794222942,
                                                                                                                                          "Asia": 0.004046115394531562,
                                                                                                                                          "Europe": 0.9921011465061869,
                                                                                                                                          "South America": 0.0023843831479844874
                                                                                                                                        },
                                                                                                                                        "entropy": 0.05527186457536181,
                                                                                                                                        "value": "Europe"
                                                                                                                                      },
                                                                                                                                      "num_date": {
                                                                                                                                        "confidence": [
                                                                                                                                          2020.890137823831,
                                                                                                                                          2020.973410446006
                                                                                                                                        ],
                                                                                                                                        "value": 2020.9542455299481
                                                                                                                                      },
                                                                                                                                      "subclade_membership": {
                                                                                                                                        "value": "20A"
                                                                                                                                      }
                                                                                                                                    }
                                                                                                                                  }
                                                                                                                                ],
                                                                                                                                "name": "NODE_0001449",
                                                                                                                                "node_attrs": {
                                                                                                                                  "clade_membership": {
                                                                                                                                    "value": "20A"
                                                                                                                                  },
                                                                                                                                  "div": 7,
                                                                                                                                  "custom_location": {
                                                                                                                                    "confidence": {
                                                                                                                                      "Africa": 0.0014442678450390528,
                                                                                                                                      "Asia": 0.005034376390123884,
                                                                                                                                      "Europe": 0.9899192190318921,
                                                                                                                                      "South America": 0.0031010840969614745
                                                                                                                                    },
                                                                                                                                    "entropy": 0.06808628496889244,
                                                                                                                                    "value": "Europe"
                                                                                                                                  },
                                                                                                                                  "num_date": {
                                                                                                                                    "confidence": [
                                                                                                                                      2020.6792591062706,
                                                                                                                                      2020.880572478588
                                                                                                                                    ],
                                                                                                                                    "value": 2020.788918418249
                                                                                                                                  },
                                                                                                                                  "subclade_membership": {
                                                                                                                                    "value": "20A"
                                                                                                                                  }
                                                                                                                                }
                                                                                                                              },
                                                                                                                              {
                                                                                                                                "branch_attrs": {
                                                                                                                                  "labels": {
                                                                                                                                    "aa": "N: A220V"
                                                                                                                                  },
                                                                                                                                  "mutations": {
                                                                                                                                    "N": [
                                                                                                                                      "A220V"
                                                                                                                                    ],
                                                                                                                                    "nuc": [
                                                                                                                                      "C28932T"
                                                                                                                                    ]
                                                                                                                                  }
                                                                                                                                },
                                                                                                                                "children": [
                                                                                                                                  {
                                                                                                                                    "branch_attrs": {
                                                                                                                                      "mutations": {}
                                                                                                                                    },
                                                                                                                                    "children": [
                                                                                                                                      {
                                                                                                                                        "branch_attrs": {
                                                                                                                                          "mutations": {}
                                                                                                                                        },
                                                                                                                                        "children": [
                                                                                                                                          {
                                                                                                                                            "branch_attrs": {
                                                                                                                                              "labels": {
                                                                                                                                                "aa": "ORF1b: A176S; S: L18F"
                                                                                                                                              },
                                                                                                                                              "mutations": {
                                                                                                                                                "ORF1b": [
                                                                                                                                                  "A176S"
                                                                                                                                                ],
                                                                                                                                                "S": [
                                                                                                                                                  "L18F"
                                                                                                                                                ],
                                                                                                                                                "nuc": [
                                                                                                                                                  "G13993T",
                                                                                                                                                  "C21614T"
                                                                                                                                                ]
                                                                                                                                              }
                                                                                                                                            },
                                                                                                                                            "name": "Switzerland/LU-ETHZ-430464/2020",
                                                                                                                                            "node_attrs": {
                                                                                                                                              "author": {
                                                                                                                                                "author": "Chaoran Chen et al",
                                                                                                                                                "value": "Chaoran Chen et al"
                                                                                                                                              },
                                                                                                                                              "clade_membership": {
                                                                                                                                                "value": "20A"
                                                                                                                                              },
                                                                                                                                              "country": {
                                                                                                                                                "value": "Europe"
                                                                                                                                              },
                                                                                                                                              "div": 10,
                                                                                                                                              "division": {
                                                                                                                                                "value": "Europe"
                                                                                                                                              },
                                                                                                                                              "division_exposure": {
                                                                                                                                                "value": "Europe"
                                                                                                                                              },
                                                                                                                                              "gisaid_epi_isl": {
                                                                                                                                                "value": "EPI_ISL_796245"
                                                                                                                                              },
                                                                                                                                              "host": {
                                                                                                                                                "value": "Human"
                                                                                                                                              },
                                                                                                                                              "custom_location": {
                                                                                                                                                "confidence": {
                                                                                                                                                  "Europe": 1.0
                                                                                                                                                },
                                                                                                                                                "entropy": -1.000088900581841e-12,
                                                                                                                                                "value": "Europe"
                                                                                                                                              },
                                                                                                                                              "num_date": {
                                                                                                                                                "confidence": [
                                                                                                                                                  2020.99043715847,
                                                                                                                                                  2020.99043715847
                                                                                                                                                ],
                                                                                                                                                "value": 2020.99043715847
                                                                                                                                              },
                                                                                                                                              "originating_lab": {
                                                                                                                                                "value": "Viollier AG"
                                                                                                                                              },
                                                                                                                                              "pangolin_lineage": {
                                                                                                                                                "value": "B.1.177"
                                                                                                                                              },
                                                                                                                                              "recency": {
                                                                                                                                                "value": "Older"
                                                                                                                                              },
                                                                                                                                              "region": {
                                                                                                                                                "value": "Europe"
                                                                                                                                              },
                                                                                                                                              "region_exposure": {
                                                                                                                                                "value": "Europe"
                                                                                                                                              },
                                                                                                                                              "subclade_membership": {
                                                                                                                                                "value": "20A"
                                                                                                                                              },
                                                                                                                                              "submitting_lab": {
                                                                                                                                                "value": "Department of Biosystems Science and Engineering, ETH Z\u00fcrich"
                                                                                                                                              },
                                                                                                                                              "url": "https://www.gisaid.org"
                                                                                                                                            }
                                                                                                                                          },
                                                                                                                                          {
                                                                                                                                            "branch_attrs": {
                                                                                                                                              "mutations": {}
                                                                                                                                            },
                                                                                                                                            "children": [
                                                                                                                                              {
                                                                                                                                                "branch_attrs": {
                                                                                                                                                  "labels": {
                                                                                                                                                    "aa": "ORF1a: I880V"
                                                                                                                                                  },
                                                                                                                                                  "mutations": {
                                                                                                                                                    "ORF1a": [
                                                                                                                                                      "I880V"
                                                                                                                                                    ],
                                                                                                                                                    "nuc": [
                                                                                                                                                      "A2903G"
                                                                                                                                                    ]
                                                                                                                                                  }
                                                                                                                                                },
                                                                                                                                                "name": "England/204741610/2020",
                                                                                                                                                "node_attrs": {

                                                                                                                                                  "author": {
                                                                                                                                                    "author": "PHE Covid Sequencing Team et al",
                                                                                                                                                    "value": "PHE Covid Sequencing Team et al"
                                                                                                                                                  },
                                                                                                                                                  "clade_membership": {
                                                                                                                                                    "value": "20A"
                                                                                                                                                  },
                                                                                                                                                  "country": {
                                                                                                                                                    "value": "Europe"
                                                                                                                                                  },
                                                                                                                                                  "div": 9,
                                                                                                                                                  "division": {
                                                                                                                                                    "value": "Europe"
                                                                                                                                                  },
                                                                                                                                                  "division_exposure": {
                                                                                                                                                    "value": "Europe"
                                                                                                                                                  },
                                                                                                                                                  "gisaid_epi_isl": {
                                                                                                                                                    "value": "EPI_ISL_678725"
                                                                                                                                                  },
                                                                                                                                                  "host": {
                                                                                                                                                    "value": "Human"
                                                                                                                                                  },
                                                                                                                                                  "custom_location": {
                                                                                                                                                    "confidence": {
                                                                                                                                                      "Europe": 0.9999999999999999
                                                                                                                                                    },
                                                                                                                                                    "entropy": -9.99866855976916e-13,
                                                                                                                                                    "value": "Europe"
                                                                                                                                                  },
                                                                                                                                                  "num_date": {
                                                                                                                                                    "confidence": [
                                                                                                                                                      2020.8784153005465,
                                                                                                                                                      2020.8784153005465
                                                                                                                                                    ],
                                                                                                                                                    "value": 2020.8784153005465
                                                                                                                                                  },
                                                                                                                                                  "originating_lab": {
                                                                                                                                                    "value": "Respiratory Virus Unit, Microbiology Services Colindale, Public Health England"
                                                                                                                                                  },
                                                                                                                                                  "pangolin_lineage": {
                                                                                                                                                    "value": "B.1.177"
                                                                                                                                                  },
                                                                                                                                                  "recency": {
                                                                                                                                                    "value": "Older"
                                                                                                                                                  },
                                                                                                                                                  "region": {
                                                                                                                                                    "value": "Europe"
                                                                                                                                                  },
                                                                                                                                                  "region_exposure": {
                                                                                                                                                    "value": "Europe"
                                                                                                                                                  },

                                                                                                                                                  "subclade_membership": {
                                                                                                                                                    "value": "20A"
                                                                                                                                                  },
                                                                                                                                                  "submitting_lab": {
                                                                                                                                                    "value": "COVID-19 Genomics UK (COG-UK) Consortium"
                                                                                                                                                  },
                                                                                                                                                  "url": "https://www.gisaid.org"
                                                                                                                                                }
                                                                                                                                              },
                                                                                                                                              {
                                                                                                                                                "branch_attrs": {
                                                                                                                                                  "mutations": {}
                                                                                                                                                },
                                                                                                                                                "children": [
                                                                                                                                                  {
                                                                                                                                                    "branch_attrs": {
                                                                                                                                                      "labels": {
                                                                                                                                                        "aa": "ORF1a: S1587L"
                                                                                                                                                      },
                                                                                                                                                      "mutations": {
                                                                                                                                                        "ORF1a": [
                                                                                                                                                          "S1587L"
                                                                                                                                                        ],
                                                                                                                                                        "nuc": [
                                                                                                                                                          "C5025T"
                                                                                                                                                        ]
                                                                                                                                                      }
                                                                                                                                                    },
                                                                                                                                                    "name": "England/EXET-14444F/2021",
                                                                                                                                                    "node_attrs": {
                                                                                                                                                      "author": {
                                                                                                                                                        "author": "Ben Temperton et al",
                                                                                                                                                        "value": "Ben Temperton et al"
                                                                                                                                                      },
                                                                                                                                                      "clade_membership": {
                                                                                                                                                        "value": "20A"
                                                                                                                                                      },
                                                                                                                                                      "country": {
                                                                                                                                                        "value": "Europe"
                                                                                                                                                      },
                                                                                                                                                      "div": 9,
                                                                                                                                                      "division": {
                                                                                                                                                        "value": "Europe"
                                                                                                                                                      },
                                                                                                                                                      "division_exposure": {
                                                                                                                                                        "value": "Europe"
                                                                                                                                                      },
                                                                                                                                                      "gisaid_epi_isl": {
                                                                                                                                                        "value": "EPI_ISL_997268"
                                                                                                                                                      },
                                                                                                                                                      "host": {
                                                                                                                                                        "value": "Human"
                                                                                                                                                      },
                                                                                                                                                      "custom_location": {
                                                                                                                                                        "confidence": {
                                                                                                                                                          "Europe": 1.0
                                                                                                                                                        },
                                                                                                                                                        "entropy": -1.000088900581841e-12,
                                                                                                                                                        "value": "Europe"
                                                                                                                                                      },
                                                                                                                                                      "num_date": {
                                                                                                                                                        "confidence": [
                                                                                                                                                          2021.0671232876712,
                                                                                                                                                          2021.0671232876712
                                                                                                                                                        ],
                                                                                                                                                        "value": 2021.0671232876712
                                                                                                                                                      },
                                                                                                                                                      "originating_lab": {
                                                                                                                                                        "value": "University of Exeter"
                                                                                                                                                      },
                                                                                                                                                      "pangolin_lineage": {
                                                                                                                                                        "value": "B.1.177"
                                                                                                                                                      },
                                                                                                                                                      "recency": {
                                                                                                                                                        "value": "One month ago"
                                                                                                                                                      },
                                                                                                                                                      "region": {
                                                                                                                                                        "value": "Europe"
                                                                                                                                                      },
                                                                                                                                                      "region_exposure": {
                                                                                                                                                        "value": "Europe"
                                                                                                                                                      },
                                                                                                                                                      "subclade_membership": {
                                                                                                                                                        "value": "20A"
                                                                                                                                                      },
                                                                                                                                                      "submitting_lab": {
                                                                                                                                                        "value": "COVID-19 Genomics UK (COG-UK) Consortium"
                                                                                                                                                      },
                                                                                                                                                      "url": "https://www.gisaid.org"
                                                                                                                                                    }
                                                                                                                                                  },
                                                                                                                                                  {
                                                                                                                                                    "branch_attrs": {
                                                                                                                                                      "mutations": {}
                                                                                                                                                    },
                                                                                                                                                    "name": "Germany/TH-IIMK-CaSe-31/2020",
                                                                                                                                                    "node_attrs": {
                                                                                                                                                      "author": {
                                                                                                                                                        "author": "Spott et al",
                                                                                                                                                        "value": "Spott et al"
                                                                                                                                                      },
                                                                                                                                                      "clade_membership": {
                                                                                                                                                        "value": "20A"
                                                                                                                                                      },
                                                                                                                                                      "country": {
                                                                                                                                                        "value": "Europe"
                                                                                                                                                      },
                                                                                                                                                      "div": 8,
                                                                                                                                                      "division": {
                                                                                                                                                        "value": "Europe"
                                                                                                                                                      },
                                                                                                                                                      "division_exposure": {
                                                                                                                                                        "value": "Europe"
                                                                                                                                                      },
                                                                                                                                                      "gisaid_epi_isl": {
                                                                                                                                                        "value": "EPI_ISL_768726"
                                                                                                                                                      },
                                                                                                                                                      "host": {
                                                                                                                                                        "value": "Human"
                                                                                                                                                      },
                                                                                                                                                      "custom_location": {
                                                                                                                                                        "confidence": {
                                                                                                                                                          "Europe": 1.0
                                                                                                                                                        },
                                                                                                                                                        "entropy": -1.000088900581841e-12,
                                                                                                                                                        "value": "Europe"
                                                                                                                                                      },
                                                                                                                                                      "num_date": {
                                                                                                                                                        "confidence": [
                                                                                                                                                          2020.8374316939892,
                                                                                                                                                          2020.8374316939892
                                                                                                                                                        ],
                                                                                                                                                        "value": 2020.8374316939892
                                                                                                                                                      },
                                                                                                                                                      "originating_lab": {
                                                                                                                                                        "value": "Jena University Hospital, Institute for Infectious Diseases and Infection Control"
                                                                                                                                                      },
                                                                                                                                                      "pangolin_lineage": {
                                                                                                                                                        "value": "B.1.177"
                                                                                                                                                      },
                                                                                                                                                      "recency": {
                                                                                                                                                        "value": "Older"
                                                                                                                                                      },
                                                                                                                                                      "region": {
                                                                                                                                                        "value": "Europe"
                                                                                                                                                      },
                                                                                                                                                      "region_exposure": {
                                                                                                                                                        "value": "Europe"
                                                                                                                                                      },
                                                                                                                                                      "subclade_membership": {
                                                                                                                                                        "value": "20A"
                                                                                                                                                      },
                                                                                                                                                      "submitting_lab": {
                                                                                                                                                        "value": "Institute of infectious medicine & hospital hygiene, CaSe-Group"
                                                                                                                                                      },
                                                                                                                                                      "url": "https://www.gisaid.org"
                                                                                                                                                    }
                                                                                                                                                  }
                                                                                                                                                ],
                                                                                                                                                "name": "NODE_0001459",
                                                                                                                                                "node_attrs": {
                                                                                                                                                  "clade_membership": {
                                                                                                                                                    "value": "20A"
                                                                                                                                                  },
                                                                                                                                                  "div": 8,
                                                                                                                                                  "custom_location": {
                                                                                                                                                    "confidence": {
                                                                                                                                                      "Asia": 0.003224521644390111,
                                                                                                                                                      "Europe": 0.9935829112554461,
                                                                                                                                                      "South America": 0.0019402306573083838
                                                                                                                                                    },
                                                                                                                                                    "entropy": 0.04637637743326584,
                                                                                                                                                    "value": "Europe"
                                                                                                                                                  },
                                                                                                                                                  "num_date": {
                                                                                                                                                    "confidence": [
                                                                                                                                                      2020.8113160799908,
                                                                                                                                                      2020.8374316939892
                                                                                                                                                    ],
                                                                                                                                                    "value": 2020.8374316939892
                                                                                                                                                  },
                                                                                                                                                  "subclade_membership": {
                                                                                                                                                    "value": "20A"
                                                                                                                                                  }
                                                                                                                                                }
                                                                                                                                              }
                                                                                                                                            ],
                                                                                                                                            "name": "NODE_0001458",
                                                                                                                                            "node_attrs": {
                                                                                                                                              "clade_membership": {
                                                                                                                                                "value": "20A"
                                                                                                                                              },
                                                                                                                                              "div": 8,
                                                                                                                                              "custom_location": {
                                                                                                                                                "confidence": {
                                                                                                                                                  "Asia": 0.003785157346810419,
                                                                                                                                                  "Europe": 0.9925880463779895,
                                                                                                                                                  "South America": 0.002233337573373865
                                                                                                                                                },
                                                                                                                                                "entropy": 0.052381475380072026,
                                                                                                                                                "value": "Europe"
                                                                                                                                              },
                                                                                                                                              "num_date": {
                                                                                                                                                "confidence": [
                                                                                                                                                  2020.7832002173438,
                                                                                                                                                  2020.835031917215
                                                                                                                                                ],
                                                                                                                                                "value": 2020.8256495938115
                                                                                                                                              },
                                                                                                                                              "subclade_membership": {
                                                                                                                                                "value": "20A"
                                                                                                                                              }
                                                                                                                                            }
                                                                                                                                          }
                                                                                                                                        ],
                                                                                                                                        "name": "NODE_0001457",
                                                                                                                                        "node_attrs": {
                                                                                                                                          "clade_membership": {
                                                                                                                                            "value": "20A"
                                                                                                                                          },
                                                                                                                                          "div": 8,
                                                                                                                                          "custom_location": {
                                                                                                                                            "confidence": {
                                                                                                                                              "Asia": 0.004006337683037469,
                                                                                                                                              "Europe": 0.9922221751182723,
                                                                                                                                              "South America": 0.0023372523120230955
                                                                                                                                            },
                                                                                                                                            "entropy": 0.05453050428926628,
                                                                                                                                            "value": "Europe"
                                                                                                                                          },
                                                                                                                                          "num_date": {
                                                                                                                                            "confidence": [
                                                                                                                                              2020.7334881948893,
                                                                                                                                              2020.8340730461812
                                                                                                                                            ],
                                                                                                                                            "value": 2020.7973916530066
                                                                                                                                          },
                                                                                                                                          "subclade_membership": {
                                                                                                                                            "value": "20A"
                                                                                                                                          }
                                                                                                                                        }
                                                                                                                                      },
                                                                                                                                      {
                                                                                                                                        "branch_attrs": {
                                                                                                                                          "mutations": {
                                                                                                                                            "nuc": [
                                                                                                                                              "T3037C",
                                                                                                                                              "C27944T"
                                                                                                                                            ]
                                                                                                                                          }
                                                                                                                                        },
                                                                                                                                        "children": [
                                                                                                                                          {
                                                                                                                                            "branch_attrs": {
                                                                                                                                              "labels": {
                                                                                                                                                "aa": "ORF1b: R2257M"
                                                                                                                                              },
                                                                                                                                              "mutations": {
                                                                                                                                                "ORF1b": [
                                                                                                                                                  "R2257M"
                                                                                                                                                ],
                                                                                                                                                "nuc": [
                                                                                                                                                  "C583T",
                                                                                                                                                  "C10207T",
                                                                                                                                                  "G20237T",
                                                                                                                                                  "A22625C",
                                                                                                                                                  "G23611T"
                                                                                                                                                ]
                                                                                                                                              }
                                                                                                                                            },
                                                                                                                                            "name": "Latvia/268/2021",
                                                                                                                                            "node_attrs": {
                                                                                                                                              "author": {
                                                                                                                                                "author": "Janis Pjalkovskis et al",
                                                                                                                                                "value": "Janis Pjalkovskis et al"
                                                                                                                                              },
                                                                                                                                              "clade_membership": {
                                                                                                                                                "value": "20A"
                                                                                                                                              },
                                                                                                                                              "country": {
                                                                                                                                                "value": "Europe"
                                                                                                                                              },
                                                                                                                                              "div": 15,
                                                                                                                                              "division": {
                                                                                                                                                "value": "Europe"
                                                                                                                                              },
                                                                                                                                              "division_exposure": {
                                                                                                                                                "value": "Europe"
                                                                                                                                              },
                                                                                                                                              "gisaid_epi_isl": {
                                                                                                                                                "value": "EPI_ISL_961819"
                                                                                                                                              },
                                                                                                                                              "host": {
                                                                                                                                                "value": "Human"
                                                                                                                                              },
                                                                                                                                              "custom_location": {
                                                                                                                                                "confidence": {
                                                                                                                                                  "Europe": 1.0
                                                                                                                                                },
                                                                                                                                                "entropy": -1.000088900581841e-12,
                                                                                                                                                "value": "Europe"
                                                                                                                                              },
                                                                                                                                              "num_date": {
                                                                                                                                                "confidence": [
                                                                                                                                                  2021.0561643835617,
                                                                                                                                                  2021.0561643835617
                                                                                                                                                ],
                                                                                                                                                "value": 2021.0561643835617
                                                                                                                                              },
                                                                                                                                              "originating_lab": {
                                                                                                                                                "value": "Centrala laboratorija"
                                                                                                                                              },
                                                                                                                                              "pangolin_lineage": {
                                                                                                                                                "value": "B.1.177"
                                                                                                                                              },
                                                                                                                                              "recency": {
                                                                                                                                                "value": "One month ago"
                                                                                                                                              },
                                                                                                                                              "region": {
                                                                                                                                                "value": "Europe"
                                                                                                                                              },
                                                                                                                                              "region_exposure": {
                                                                                                                                                "value": "Europe"
                                                                                                                                              },
                                                                                                                                              "subclade_membership": {
                                                                                                                                                "value": "20A"
                                                                                                                                              },
                                                                                                                                              "submitting_lab": {
                                                                                                                                                "value": "Latvian Biomedical Research and Study Centre"
                                                                                                                                              },
                                                                                                                                              "url": "https://www.gisaid.org"
                                                                                                                                            }
                                                                                                                                          },
                                                                                                                                          {
                                                                                                                                            "branch_attrs": {
                                                                                                                                              "labels": {
                                                                                                                                                "aa": "ORF3a: V77F"
                                                                                                                                              },
                                                                                                                                              "mutations": {
                                                                                                                                                "ORF3a": [
                                                                                                                                                  "V77F"
                                                                                                                                                ],
                                                                                                                                                "nuc": [
                                                                                                                                                  "G204T",
                                                                                                                                                  "G25621T",
                                                                                                                                                  "C29762T"
                                                                                                                                                ]
                                                                                                                                              }
                                                                                                                                            },
                                                                                                                                            "children": [
                                                                                                                                              {
                                                                                                                                                "branch_attrs": {
                                                                                                                                                  "labels": {
                                                                                                                                                    "aa": "S: L18F"
                                                                                                                                                  },
                                                                                                                                                  "mutations": {
                                                                                                                                                    "S": [
                                                                                                                                                      "L18F"
                                                                                                                                                    ],
                                                                                                                                                    "nuc": [
                                                                                                                                                      "C21614T"
                                                                                                                                                    ]
                                                                                                                                                  }
                                                                                                                                                },
                                                                                                                                                "name": "Latvia/305/2021",
                                                                                                                                                "node_attrs": {
                                                                                                                                                  "author": {
                                                                                                                                                    "author": "Janis Pjalkovskis et al",
                                                                                                                                                    "value": "Janis Pjalkovskis et al"
                                                                                                                                                  },
                                                                                                                                                  "clade_membership": {
                                                                                                                                                    "value": "20A"
                                                                                                                                                  },
                                                                                                                                                  "country": {
                                                                                                                                                    "value": "Europe"
                                                                                                                                                  },
                                                                                                                                                  "div": 14,
                                                                                                                                                  "division": {
                                                                                                                                                    "value": "Europe"
                                                                                                                                                  },
                                                                                                                                                  "division_exposure": {
                                                                                                                                                    "value": "Europe"
                                                                                                                                                  },
                                                                                                                                                  "gisaid_epi_isl": {
                                                                                                                                                    "value": "EPI_ISL_961842"
                                                                                                                                                  },
                                                                                                                                                  "host": {
                                                                                                                                                    "value": "Human"
                                                                                                                                                  },
                                                                                                                                                  "custom_location": {
                                                                                                                                                    "confidence": {
                                                                                                                                                      "Europe": 1.0
                                                                                                                                                    },
                                                                                                                                                    "entropy": -1.000088900581841e-12,
                                                                                                                                                    "value": "Europe"
                                                                                                                                                  },
                                                                                                                                                  "num_date": {
                                                                                                                                                    "confidence": [
                                                                                                                                                      2021.0561643835617,
                                                                                                                                                      2021.0561643835617
                                                                                                                                                    ],
                                                                                                                                                    "value": 2021.0561643835617
                                                                                                                                                  },
                                                                                                                                                  "originating_lab": {
                                                                                                                                                    "value": "Centrala laboratorija"
                                                                                                                                                  },
                                                                                                                                                  "pangolin_lineage": {
                                                                                                                                                    "value": "B.1.177"
                                                                                                                                                  },
                                                                                                                                                  "recency": {
                                                                                                                                                    "value": "One month ago"
                                                                                                                                                  },
                                                                                                                                                  "region": {
                                                                                                                                                    "value": "Europe"
                                                                                                                                                  },
                                                                                                                                                  "region_exposure": {
                                                                                                                                                    "value": "Europe"
                                                                                                                                                  },
                                                                                                                                                  "subclade_membership": {
                                                                                                                                                    "value": "20A"
                                                                                                                                                  },
                                                                                                                                                  "submitting_lab": {
                                                                                                                                                    "value": "Latvian Biomedical Research and Study Centre"
                                                                                                                                                  },
                                                                                                                                                  "url": "https://www.gisaid.org"
                                                                                                                                                }
                                                                                                                                              },
                                                                                                                                              {
                                                                                                                                                "branch_attrs": {
                                                                                                                                                  "mutations": {
                                                                                                                                                    "nuc": [
                                                                                                                                                      "C6286T"
                                                                                                                                                    ]
                                                                                                                                                  }
                                                                                                                                                },
                                                                                                                                                "children": [
                                                                                                                                                  {
                                                                                                                                                    "branch_attrs": {
                                                                                                                                                      "labels": {
                                                                                                                                                        "aa": "M: I144V"
                                                                                                                                                      },
                                                                                                                                                      "mutations": {
                                                                                                                                                        "M": [
                                                                                                                                                          "I144V"
                                                                                                                                                        ],
                                                                                                                                                        "nuc": [
                                                                                                                                                          "C203T",
                                                                                                                                                          "T445C",
                                                                                                                                                          "C1912T",
                                                                                                                                                          "C3037T",
                                                                                                                                                          "A26952G"
                                                                                                                                                        ]
                                                                                                                                                      }
                                                                                                                                                    },
                                                                                                                                                    "name": "Latvia/234/2021",
                                                                                                                                                    "node_attrs": {
                                                                                                                                                      "author": {
                                                                                                                                                        "author": "Janis Pjalkovskis et al",
                                                                                                                                                        "value": "Janis Pjalkovskis et al"
                                                                                                                                                      },
                                                                                                                                                      "clade_membership": {
                                                                                                                                                        "value": "20A"
                                                                                                                                                      },
                                                                                                                                                      "country": {
                                                                                                                                                        "value": "Europe"
                                                                                                                                                      },
                                                                                                                                                      "div": 19,
                                                                                                                                                      "division": {
                                                                                                                                                        "value": "Europe"
                                                                                                                                                      },
                                                                                                                                                      "division_exposure": {
                                                                                                                                                        "value": "Europe"
                                                                                                                                                      },
                                                                                                                                                      "gisaid_epi_isl": {
                                                                                                                                                        "value": "EPI_ISL_961801"
                                                                                                                                                      },
                                                                                                                                                      "host": {
                                                                                                                                                        "value": "Human"
                                                                                                                                                      },
                                                                                                                                                      "custom_location": {
                                                                                                                                                        "confidence": {
                                                                                                                                                          "Europe": 0.9999999999999999
                                                                                                                                                        },
                                                                                                                                                        "entropy": -9.99866855976916e-13,
                                                                                                                                                        "value": "Europe"
                                                                                                                                                      },
                                                                                                                                                      "num_date": {
                                                                                                                                                        "confidence": [
                                                                                                                                                          2021.0561643835617,
                                                                                                                                                          2021.0561643835617
                                                                                                                                                        ],
                                                                                                                                                        "value": 2021.0561643835617
                                                                                                                                                      },
                                                                                                                                                      "originating_lab": {
                                                                                                                                                        "value": "E. Gulbja laboratorija"
                                                                                                                                                      },
                                                                                                                                                      "pangolin_lineage": {
                                                                                                                                                        "value": "B.1.177"
                                                                                                                                                      },
                                                                                                                                                      "recency": {
                                                                                                                                                        "value": "One month ago"
                                                                                                                                                      },
                                                                                                                                                      "region": {
                                                                                                                                                        "value": "Europe"
                                                                                                                                                      },
                                                                                                                                                      "region_exposure": {
                                                                                                                                                        "value": "Europe"
                                                                                                                                                      },
                                                                                                                                                      "subclade_membership": {
                                                                                                                                                        "value": "20A"
                                                                                                                                                      },
                                                                                                                                                      "submitting_lab": {
                                                                                                                                                        "value": "Latvian Biomedical Research and Study Centre"
                                                                                                                                                      },
                                                                                                                                                      "url": "https://www.gisaid.org"
                                                                                                                                                    }
                                                                                                                                                  },
                                                                                                                                                  {
                                                                                                                                                    "branch_attrs": {
                                                                                                                                                      "labels": {
                                                                                                                                                        "aa": "ORF1a: A4148V"
                                                                                                                                                      },
                                                                                                                                                      "mutations": {
                                                                                                                                                        "ORF1a": [
                                                                                                                                                          "A4148V"
                                                                                                                                                        ],
                                                                                                                                                        "nuc": [
                                                                                                                                                          "C12708T"
                                                                                                                                                        ]
                                                                                                                                                      }
                                                                                                                                                    },
                                                                                                                                                    "name": "Latvia/236/2021",
                                                                                                                                                    "node_attrs": {
                                                                                                                                                      "author": {
                                                                                                                                                        "author": "Janis Pjalkovskis et al",
                                                                                                                                                        "value": "Janis Pjalkovskis et al"
                                                                                                                                                      },
                                                                                                                                                      "clade_membership": {
                                                                                                                                                        "value": "20A"
                                                                                                                                                      },
                                                                                                                                                      "country": {
                                                                                                                                                        "value": "Europe"
                                                                                                                                                      },
                                                                                                                                                      "div": 15,
                                                                                                                                                      "division": {
                                                                                                                                                        "value": "Europe"
                                                                                                                                                      },
                                                                                                                                                      "division_exposure": {
                                                                                                                                                        "value": "Europe"
                                                                                                                                                      },
                                                                                                                                                      "gisaid_epi_isl": {
                                                                                                                                                        "value": "EPI_ISL_961803"
                                                                                                                                                      },
                                                                                                                                                      "host": {
                                                                                                                                                        "value": "Human"
                                                                                                                                                      },
                                                                                                                                                      "custom_location": {
                                                                                                                                                        "confidence": {
                                                                                                                                                          "Europe": 0.9999999999999999
                                                                                                                                                        },
                                                                                                                                                        "entropy": -9.99866855976916e-13,
                                                                                                                                                        "value": "Europe"
                                                                                                                                                      },
                                                                                                                                                      "num_date": {
                                                                                                                                                        "confidence": [
                                                                                                                                                          2021.0123287671233,
                                                                                                                                                          2021.0123287671233
                                                                                                                                                        ],
                                                                                                                                                        "value": 2021.0123287671233
                                                                                                                                                      },
                                                                                                                                                      "originating_lab": {
                                                                                                                                                        "value": "E. Gulbja laboratorija"
                                                                                                                                                      },
                                                                                                                                                      "pangolin_lineage": {
                                                                                                                                                        "value": "B.1.177"
                                                                                                                                                      },
                                                                                                                                                      "recency": {
                                                                                                                                                        "value": "One month ago"
                                                                                                                                                      },
                                                                                                                                                      "region": {
                                                                                                                                                        "value": "Europe"
                                                                                                                                                      },
                                                                                                                                                      "region_exposure": {
                                                                                                                                                        "value": "Europe"
                                                                                                                                                      },
                                                                                                                                                      "subclade_membership": {
                                                                                                                                                        "value": "20A"
                                                                                                                                                      },
                                                                                                                                                      "submitting_lab": {
                                                                                                                                                        "value": "Latvian Biomedical Research and Study Centre"
                                                                                                                                                      },
                                                                                                                                                      "url": "https://www.gisaid.org"
                                                                                                                                                    }
                                                                                                                                                  }
                                                                                                                                                ],
                                                                                                                                                "name": "NODE_0000757",
                                                                                                                                                "node_attrs": {
                                                                                                                                                  "clade_membership": {
                                                                                                                                                    "value": "20A"
                                                                                                                                                  },
                                                                                                                                                  "div": 14,
                                                                                                                                                  "custom_location": {
                                                                                                                                                    "confidence": {
                                                                                                                                                      "Asia": 0.002768226505966121,
                                                                                                                                                      "Europe": 0.9944110203333869,
                                                                                                                                                      "South America": 0.0016949424091478097
                                                                                                                                                    },
                                                                                                                                                    "entropy": 0.04124094462047528,
                                                                                                                                                    "value": "Europe"
                                                                                                                                                  },
                                                                                                                                                  "num_date": {
                                                                                                                                                    "confidence": [
                                                                                                                                                      2020.8175838568793,
                                                                                                                                                      2021.0001298197137
                                                                                                                                                    ],
                                                                                                                                                    "value": 2020.9712024748283
                                                                                                                                                  },
                                                                                                                                                  "subclade_membership": {
                                                                                                                                                    "value": "20A"
                                                                                                                                                  }
                                                                                                                                                }
                                                                                                                                              },
                                                                                                                                              {
                                                                                                                                                "branch_attrs": {
                                                                                                                                                  "mutations": {
                                                                                                                                                    "nuc": [
                                                                                                                                                      "C21255G"
                                                                                                                                                    ]
                                                                                                                                                  }
                                                                                                                                                },
                                                                                                                                                "children": [
                                                                                                                                                  {
                                                                                                                                                    "branch_attrs": {
                                                                                                                                                      "labels": {
                                                                                                                                                        "aa": "S: T632N"
                                                                                                                                                      },
                                                                                                                                                      "mutations": {
                                                                                                                                                        "S": [
                                                                                                                                                          "T632N"
                                                                                                                                                        ],
                                                                                                                                                        "nuc": [
                                                                                                                                                          "C8986T",
                                                                                                                                                          "G17427T",
                                                                                                                                                          "C23457A"
                                                                                                                                                        ]
                                                                                                                                                      }
                                                                                                                                                    },
                                                                                                                                                    "name": "Latvia/250/2021",
                                                                                                                                                    "node_attrs": {
                                                                                                                                                      "author": {
                                                                                                                                                        "author": "Janis Pjalkovskis et al",
                                                                                                                                                        "value": "Janis Pjalkovskis et al"
                                                                                                                                                      },
                                                                                                                                                      "clade_membership": {
                                                                                                                                                        "value": "20A"
                                                                                                                                                      },
                                                                                                                                                      "country": {
                                                                                                                                                        "value": "Europe"
                                                                                                                                                      },
                                                                                                                                                      "div": 17,
                                                                                                                                                      "division": {
                                                                                                                                                        "value": "Europe"
                                                                                                                                                      },
                                                                                                                                                      "division_exposure": {
                                                                                                                                                        "value": "Europe"
                                                                                                                                                      },
                                                                                                                                                      "gisaid_epi_isl": {
                                                                                                                                                        "value": "EPI_ISL_961856"
                                                                                                                                                      },
                                                                                                                                                      "host": {
                                                                                                                                                        "value": "Human"
                                                                                                                                                      },
                                                                                                                                                      "custom_location": {
                                                                                                                                                        "confidence": {
                                                                                                                                                          "Europe": 0.9999999999999999
                                                                                                                                                        },
                                                                                                                                                        "entropy": -9.99866855976916e-13,
                                                                                                                                                        "value": "Europe"
                                                                                                                                                      },
                                                                                                                                                      "num_date": {
                                                                                                                                                        "confidence": [
                                                                                                                                                          2021.0506849315068,
                                                                                                                                                          2021.0506849315068
                                                                                                                                                        ],
                                                                                                                                                        "value": 2021.0506849315068
                                                                                                                                                      },
                                                                                                                                                      "originating_lab": {
                                                                                                                                                        "value": "E. Gulbja laboratorija"
                                                                                                                                                      },
                                                                                                                                                      "pangolin_lineage": {
                                                                                                                                                        "value": "B.1.177"
                                                                                                                                                      },
                                                                                                                                                      "recency": {
                                                                                                                                                        "value": "One month ago"
                                                                                                                                                      },
                                                                                                                                                      "region": {
                                                                                                                                                        "value": "Europe"
                                                                                                                                                      },
                                                                                                                                                      "region_exposure": {
                                                                                                                                                        "value": "Europe"
                                                                                                                                                      },
                                                                                                                                                      "subclade_membership": {
                                                                                                                                                        "value": "20A"
                                                                                                                                                      },
                                                                                                                                                      "submitting_lab": {
                                                                                                                                                        "value": "Latvian Biomedical Research and Study Centre"
                                                                                                                                                      },
                                                                                                                                                      "url": "https://www.gisaid.org"
                                                                                                                                                    }
                                                                                                                                                  },
                                                                                                                                                  {
                                                                                                                                                    "branch_attrs": {
                                                                                                                                                      "labels": {
                                                                                                                                                        "aa": "ORF1b: T15A"
                                                                                                                                                      },
                                                                                                                                                      "mutations": {
                                                                                                                                                        "ORF1b": [
                                                                                                                                                          "T15A"
                                                                                                                                                        ],
                                                                                                                                                        "nuc": [
                                                                                                                                                          "C958T",
                                                                                                                                                          "C1420T",
                                                                                                                                                          "A13510G"
                                                                                                                                                        ]
                                                                                                                                                      }
                                                                                                                                                    },
                                                                                                                                                    "name": "Latvia/244/2021",
                                                                                                                                                    "node_attrs": {
                                                                                                                                                      "author": {
                                                                                                                                                        "author": "Janis Pjalkovskis et al",
                                                                                                                                                        "value": "Janis Pjalkovskis et al"
                                                                                                                                                      },
                                                                                                                                                      "clade_membership": {
                                                                                                                                                        "value": "20A"
                                                                                                                                                      },
                                                                                                                                                      "country": {
                                                                                                                                                        "value": "Europe"
                                                                                                                                                      },
                                                                                                                                                      "div": 17,
                                                                                                                                                      "division": {
                                                                                                                                                        "value": "Europe"
                                                                                                                                                      },
                                                                                                                                                      "division_exposure": {
                                                                                                                                                        "value": "Europe"
                                                                                                                                                      },
                                                                                                                                                      "gisaid_epi_isl": {
                                                                                                                                                        "value": "EPI_ISL_961873"
                                                                                                                                                      },
                                                                                                                                                      "host": {
                                                                                                                                                        "value": "Human"
                                                                                                                                                      },
                                                                                                                                                      "custom_location": {
                                                                                                                                                        "confidence": {
                                                                                                                                                          "Europe": 0.9999999999999999
                                                                                                                                                        },
                                                                                                                                                        "entropy": -9.99866855976916e-13,
                                                                                                                                                        "value": "Europe"
                                                                                                                                                      },
                                                                                                                                                      "num_date": {
                                                                                                                                                        "confidence": [
                                                                                                                                                          2021.045205479452,
                                                                                                                                                          2021.045205479452
                                                                                                                                                        ],
                                                                                                                                                        "value": 2021.045205479452
                                                                                                                                                      },
                                                                                                                                                      "originating_lab": {
                                                                                                                                                        "value": "E. Gulbja laboratorija"
                                                                                                                                                      },
                                                                                                                                                      "pangolin_lineage": {
                                                                                                                                                        "value": "B.1.177"
                                                                                                                                                      },
                                                                                                                                                      "recency": {
                                                                                                                                                        "value": "One month ago"
                                                                                                                                                      },
                                                                                                                                                      "region": {
                                                                                                                                                        "value": "Europe"
                                                                                                                                                      },
                                                                                                                                                      "region_exposure": {
                                                                                                                                                        "value": "Europe"
                                                                                                                                                      },
                                                                                                                                                      "subclade_membership": {
                                                                                                                                                        "value": "20A"
                                                                                                                                                      },
                                                                                                                                                      "submitting_lab": {
                                                                                                                                                        "value": "Latvian Biomedical Research and Study Centre"
                                                                                                                                                      },
                                                                                                                                                      "url": "https://www.gisaid.org"
                                                                                                                                                    }
                                                                                                                                                  }
                                                                                                                                                ],
                                                                                                                                                "name": "NODE_0000759",
                                                                                                                                                "node_attrs": {
                                                                                                                                                  "clade_membership": {
                                                                                                                                                    "value": "20A"
                                                                                                                                                  },
                                                                                                                                                  "div": 14,
                                                                                                                                                  "custom_location": {
                                                                                                                                                    "confidence": {
                                                                                                                                                      "Asia": 0.002768226505966121,
                                                                                                                                                      "Europe": 0.9944110203333869,
                                                                                                                                                      "South America": 0.0016949424091478097
                                                                                                                                                    },
                                                                                                                                                    "entropy": 0.04124094462047528,
                                                                                                                                                    "value": "Europe"
                                                                                                                                                  },
                                                                                                                                                  "num_date": {
                                                                                                                                                    "confidence": [
                                                                                                                                                      2020.8141677429298,
                                                                                                                                                      2021.0045045823977
                                                                                                                                                    ],
                                                                                                                                                    "value": 2020.9708914129315
                                                                                                                                                  },
                                                                                                                                                  "subclade_membership": {
                                                                                                                                                    "value": "20A"
                                                                                                                                                  }
                                                                                                                                                }
                                                                                                                                              }
                                                                                                                                            ],
                                                                                                                                            "name": "NODE_0000756",
                                                                                                                                            "node_attrs": {
                                                                                                                                              "clade_membership": {
                                                                                                                                                "value": "20A"
                                                                                                                                              },
                                                                                                                                              "div": 13,
                                                                                                                                              "custom_location": {
                                                                                                                                                "confidence": {
                                                                                                                                                  "Europe": 0.9989626365191693
                                                                                                                                                },
                                                                                                                                                "entropy": 0.009191114470506525,
                                                                                                                                                "value": "Europe"
                                                                                                                                              },
                                                                                                                                              "num_date": {
                                                                                                                                                "confidence": [
                                                                                                                                                  2020.734366072232,
                                                                                                                                                  2020.9791381608918
                                                                                                                                                ],
                                                                                                                                                "value": 2020.940064597628
                                                                                                                                              },
                                                                                                                                              "subclade_membership": {
                                                                                                                                                "value": "20A"
                                                                                                                                              }
                                                                                                                                            }
                                                                                                                                          }
                                                                                                                                        ],
                                                                                                                                        "name": "NODE_0000755",
                                                                                                                                        "node_attrs": {
                                                                                                                                          "clade_membership": {
                                                                                                                                            "value": "20A"
                                                                                                                                          },
                                                                                                                                          "div": 10,
                                                                                                                                          "custom_location": {
                                                                                                                                            "confidence": {
                                                                                                                                              "Asia": 0.003471767806348412,
                                                                                                                                              "Europe": 0.9931793821038083,
                                                                                                                                              "South America": 0.002055239512680934
                                                                                                                                            },
                                                                                                                                            "entropy": 0.04879852710328146,
                                                                                                                                            "value": "Europe"
                                                                                                                                          },
                                                                                                                                          "num_date": {
                                                                                                                                            "confidence": [
                                                                                                                                              2020.4099978202487,
                                                                                                                                              2020.9207406304772
                                                                                                                                            ],
                                                                                                                                            "value": 2020.8245486908884
                                                                                                                                          },
                                                                                                                                          "subclade_membership": {
                                                                                                                                            "value": "20A"
                                                                                                                                          }
                                                                                                                                        }
                                                                                                                                      }
                                                                                                                                    ],
                                                                                                                                    "name": "NODE_0001455",
                                                                                                                                    "node_attrs": {
                                                                                                                                      "clade_membership": {
                                                                                                                                        "value": "20A"
                                                                                                                                      },
                                                                                                                                      "div": 8,
                                                                                                                                      "custom_location": {
                                                                                                                                        "confidence": {
                                                                                                                                          "Africa": 0.0011522077421608835,
                                                                                                                                          "Asia": 0.004814318013824344,
                                                                                                                                          "Europe": 0.9907725192939242,
                                                                                                                                          "South America": 0.0027705667609992978
                                                                                                                                        },
                                                                                                                                        "entropy": 0.06296881288600034,
                                                                                                                                        "value": "Europe"
                                                                                                                                      },
                                                                                                                                      "num_date": {
                                                                                                                                        "confidence": [
                                                                                                                                          2020.2258692306184,
                                                                                                                                          2020.8273391960722
                                                                                                                                        ],
                                                                                                                                        "value": 2020.7651699641476
                                                                                                                                      },
                                                                                                                                      "subclade_membership": {
                                                                                                                                        "value": "20A"
                                                                                                                                      }
                                                                                                                                    }
                                                                                                                                  },
                                                                                                                                  {
                                                                                                                                    "branch_attrs": {
                                                                                                                                      "mutations": {
                                                                                                                                        "nuc": [
                                                                                                                                          "T445C"
                                                                                                                                        ]
                                                                                                                                      }
                                                                                                                                    },
                                                                                                                                    "children": [
                                                                                                                                      {
                                                                                                                                        "branch_attrs": {
                                                                                                                                          "mutations": {}
                                                                                                                                        },
                                                                                                                                        "children": [
                                                                                                                                          {
                                                                                                                                            "branch_attrs": {
                                                                                                                                              "labels": {
                                                                                                                                                "aa": "N: P365S; ORF1a: A2199V, I2307L; ORF1b: S2339F; ORF3a: R122I"
                                                                                                                                              },
                                                                                                                                              "mutations": {
                                                                                                                                                "N": [
                                                                                                                                                  "P365S"
                                                                                                                                                ],
                                                                                                                                                "ORF1a": [
                                                                                                                                                  "A2199V",
                                                                                                                                                  "I2307L"
                                                                                                                                                ],
                                                                                                                                                "ORF1b": [
                                                                                                                                                  "S2339F"
                                                                                                                                                ],
                                                                                                                                                "ORF3a": [
                                                                                                                                                  "R122I"
                                                                                                                                                ],
                                                                                                                                                "nuc": [
                                                                                                                                                  "C222T",
                                                                                                                                                  "T3037C",
                                                                                                                                                  "C4927T",
                                                                                                                                                  "C6861T",
                                                                                                                                                  "A7184T",
                                                                                                                                                  "C20483T",
                                                                                                                                                  "T20661C",
                                                                                                                                                  "C21255G",
                                                                                                                                                  "T24814C",
                                                                                                                                                  "G25757T",
                                                                                                                                                  "A26612G",
                                                                                                                                                  "C29366T"
                                                                                                                                                ]
                                                                                                                                              }
                                                                                                                                            },
                                                                                                                                            "name": "Latvia/233/2021",
                                                                                                                                            "node_attrs": {
                                                                                                                                              "author": {
                                                                                                                                                "author": "Janis Pjalkovskis et al",
                                                                                                                                                "value": "Janis Pjalkovskis et al"
                                                                                                                                              },
                                                                                                                                              "clade_membership": {
                                                                                                                                                "value": "20A"
                                                                                                                                              },
                                                                                                                                              "country": {
                                                                                                                                                "value": "Europe"
                                                                                                                                              },
                                                                                                                                              "div": 21,
                                                                                                                                              "division": {
                                                                                                                                                "value": "Europe"
                                                                                                                                              },
                                                                                                                                              "division_exposure": {
                                                                                                                                                "value": "Europe"
                                                                                                                                              },
                                                                                                                                              "gisaid_epi_isl": {
                                                                                                                                                "value": "EPI_ISL_961806"
                                                                                                                                              },
                                                                                                                                              "host": {
                                                                                                                                                "value": "Human"
                                                                                                                                              },
                                                                                                                                              "custom_location": {
                                                                                                                                                "confidence": {
                                                                                                                                                  "Europe": 1.0
                                                                                                                                                },
                                                                                                                                                "entropy": -1.000088900581841e-12,
                                                                                                                                                "value": "Europe"
                                                                                                                                              },
                                                                                                                                              "num_date": {
                                                                                                                                                "confidence": [
                                                                                                                                                  2021.0479452054794,
                                                                                                                                                  2021.0479452054794
                                                                                                                                                ],
                                                                                                                                                "value": 2021.0479452054794
                                                                                                                                              },
                                                                                                                                              "originating_lab": {
                                                                                                                                                "value": "Latvijas Infektologijas Centrs"
                                                                                                                                              },
                                                                                                                                              "pangolin_lineage": {
                                                                                                                                                "value": "B.1.177.12"
                                                                                                                                              },
                                                                                                                                              "recency": {
                                                                                                                                                "value": "One month ago"
                                                                                                                                              },
                                                                                                                                              "region": {
                                                                                                                                                "value": "Europe"
                                                                                                                                              },
                                                                                                                                              "region_exposure": {
                                                                                                                                                "value": "Europe"
                                                                                                                                              },
                                                                                                                                              "subclade_membership": {
                                                                                                                                                "value": "20A"
                                                                                                                                              },
                                                                                                                                              "submitting_lab": {
                                                                                                                                                "value": "Latvian Biomedical Research and Study Centre"
                                                                                                                                              },
                                                                                                                                              "url": "https://www.gisaid.org"
                                                                                                                                            }
                                                                                                                                          },
                                                                                                                                          {
                                                                                                                                            "branch_attrs": {
                                                                                                                                              "labels": {
                                                                                                                                                "aa": "ORF1a: A1283V; S: Q1071L"
                                                                                                                                              },
                                                                                                                                              "mutations": {
                                                                                                                                                "ORF1a": [
                                                                                                                                                  "A1283V"
                                                                                                                                                ],
                                                                                                                                                "S": [
                                                                                                                                                  "Q1071L"
                                                                                                                                                ],
                                                                                                                                                "nuc": [
                                                                                                                                                  "C4113T",
                                                                                                                                                  "C13671T",
                                                                                                                                                  "A24774T",
                                                                                                                                                  "G26801C"
                                                                                                                                                ]
                                                                                                                                              }
                                                                                                                                            },
                                                                                                                                            "name": "Netherlands/ZE-RIVM-12984/2021",
                                                                                                                                            "node_attrs": {

                                                                                                                                              "author": {
                                                                                                                                                "author": "Adam Meijer et al",
                                                                                                                                                "value": "Adam Meijer et al"
                                                                                                                                              },
                                                                                                                                              "clade_membership": {
                                                                                                                                                "value": "20A"
                                                                                                                                              },
                                                                                                                                              "country": {
                                                                                                                                                "value": "Europe"
                                                                                                                                              },
                                                                                                                                              "div": 13,
                                                                                                                                              "division": {
                                                                                                                                                "value": "Europe"
                                                                                                                                              },
                                                                                                                                              "division_exposure": {
                                                                                                                                                "value": "Europe"
                                                                                                                                              },
                                                                                                                                              "gisaid_epi_isl": {
                                                                                                                                                "value": "EPI_ISL_1035275"
                                                                                                                                              },
                                                                                                                                              "host": {
                                                                                                                                                "value": "Human"
                                                                                                                                              },
                                                                                                                                              "custom_location": {
                                                                                                                                                "confidence": {
                                                                                                                                                  "Europe": 1.0
                                                                                                                                                },
                                                                                                                                                "entropy": -1.000088900581841e-12,
                                                                                                                                                "value": "Europe"
                                                                                                                                              },
                                                                                                                                              "num_date": {
                                                                                                                                                "confidence": [
                                                                                                                                                  2021.0890410958905,
                                                                                                                                                  2021.0890410958905
                                                                                                                                                ],
                                                                                                                                                "value": 2021.0890410958905
                                                                                                                                              },
                                                                                                                                              "originating_lab": {
                                                                                                                                                "value": "Dutch COVID-19 response team"
                                                                                                                                              },
                                                                                                                                              "pangolin_lineage": {
                                                                                                                                                "value": "B.1.177"
                                                                                                                                              },
                                                                                                                                              "recency": {
                                                                                                                                                "value": "One week ago"
                                                                                                                                              },
                                                                                                                                              "region": {
                                                                                                                                                "value": "Europe"
                                                                                                                                              },
                                                                                                                                              "region_exposure": {
                                                                                                                                                "value": "Europe"
                                                                                                                                              },
                                                                                                                                              "subclade_membership": {
                                                                                                                                                "value": "20A"
                                                                                                                                              },
                                                                                                                                              "submitting_lab": {
                                                                                                                                                "value": "National Institute for Public Health and the Environment (RIVM)"
                                                                                                                                              },
                                                                                                                                              "url": "https://www.gisaid.org"
                                                                                                                                            }
                                                                                                                                          }
                                                                                                                                        ],
                                                                                                                                        "name": "NODE_0001465",
                                                                                                                                        "node_attrs": {
                                                                                                                                          "clade_membership": {
                                                                                                                                            "value": "20A"
                                                                                                                                          },
                                                                                                                                          "div": 9,
                                                                                                                                          "custom_location": {
                                                                                                                                            "confidence": {
                                                                                                                                              "Asia": 0.0033770659029104706,
                                                                                                                                              "Europe": 0.9933297411290188,
                                                                                                                                              "South America": 0.0020114751193548806
                                                                                                                                            },
                                                                                                                                            "entropy": 0.047903585517865374,
                                                                                                                                            "value": "Europe"
                                                                                                                                          },
                                                                                                                                          "num_date": {
                                                                                                                                            "confidence": [
                                                                                                                                              2020.3961107113862,
                                                                                                                                              2020.7556313060788
                                                                                                                                            ],
                                                                                                                                            "value": 2020.4754718507952
                                                                                                                                          },
                                                                                                                                          "subclade_membership": {
                                                                                                                                            "value": "20A"
                                                                                                                                          }
                                                                                                                                        }
                                                                                                                                      },
                                                                                                                                      {
                                                                                                                                        "branch_attrs": {
                                                                                                                                          "labels": {
                                                                                                                                            "aa": "S: A222V",
                                                                                                                                            "clade": "20E (EU1)"
                                                                                                                                          },
                                                                                                                                          "mutations": {
                                                                                                                                            "S": [
                                                                                                                                              "A222V"
                                                                                                                                            ],
                                                                                                                                            "nuc": [
                                                                                                                                              "C22227T"
                                                                                                                                            ]
                                                                                                                                          }
                                                                                                                                        },
                                                                                                                                        "children": [
                                                                                                                                          {
                                                                                                                                            "branch_attrs": {
                                                                                                                                              "mutations": {
                                                                                                                                                "nuc": [
                                                                                                                                                  "T21147A"
                                                                                                                                                ]
                                                                                                                                              }
                                                                                                                                            },
                                                                                                                                            "children": [
                                                                                                                                              {
                                                                                                                                                "branch_attrs": {
                                                                                                                                                  "labels": {
                                                                                                                                                    "aa": "ORF1a: K3577N"
                                                                                                                                                  },
                                                                                                                                                  "mutations": {
                                                                                                                                                    "ORF1a": [
                                                                                                                                                      "K3577N"
                                                                                                                                                    ],
                                                                                                                                                    "nuc": [
                                                                                                                                                      "G10996T"
                                                                                                                                                    ]
                                                                                                                                                  }
                                                                                                                                                },
                                                                                                                                                "name": "England/LIVE-DDCC84/2021",
                                                                                                                                                "node_attrs": {
                                                                                                                                                  "author": {
                                                                                                                                                    "author": "Sam Haldenby et al",
                                                                                                                                                    "value": "Sam Haldenby et al B"
                                                                                                                                                  },
                                                                                                                                                  "clade_membership": {
                                                                                                                                                    "value": "20E (EU1)"
                                                                                                                                                  },
                                                                                                                                                  "country": {
                                                                                                                                                    "value": "Europe"
                                                                                                                                                  },
                                                                                                                                                  "div": 12,
                                                                                                                                                  "division": {
                                                                                                                                                    "value": "Europe"
                                                                                                                                                  },
                                                                                                                                                  "division_exposure": {
                                                                                                                                                    "value": "Europe"
                                                                                                                                                  },
                                                                                                                                                  "gisaid_epi_isl": {
                                                                                                                                                    "value": "EPI_ISL_865365"
                                                                                                                                                  },
                                                                                                                                                  "host": {
                                                                                                                                                    "value": "Human"
                                                                                                                                                  },
                                                                                                                                                  "custom_location": {
                                                                                                                                                    "confidence": {
                                                                                                                                                      "Europe": 1.0
                                                                                                                                                    },
                                                                                                                                                    "entropy": -1.000088900581841e-12,
                                                                                                                                                    "value": "Europe"
                                                                                                                                                  },
                                                                                                                                                  "num_date": {
                                                                                                                                                    "confidence": [
                                                                                                                                                      2021.0068493150684,
                                                                                                                                                      2021.0068493150684
                                                                                                                                                    ],
                                                                                                                                                    "value": 2021.0068493150684
                                                                                                                                                  },
                                                                                                                                                  "originating_lab": {
                                                                                                                                                    "value": "Liverpool Clinical Laboratories"
                                                                                                                                                  },
                                                                                                                                                  "pangolin_lineage": {
                                                                                                                                                    "value": "B.1.235"
                                                                                                                                                  },
                                                                                                                                                  "recency": {
                                                                                                                                                    "value": "Older"
                                                                                                                                                  },
                                                                                                                                                  "region": {
                                                                                                                                                    "value": "Europe"
                                                                                                                                                  },
                                                                                                                                                  "region_exposure": {
                                                                                                                                                    "value": "Europe"
                                                                                                                                                  },
                                                                                                                                                  "subclade_membership": {
                                                                                                                                                    "value": "20E (EU1)"
                                                                                                                                                  },
                                                                                                                                                  "submitting_lab": {
                                                                                                                                                    "value": "COVID-19 Genomics UK (COG-UK) Consortium"
                                                                                                                                                  },
                                                                                                                                                  "url": "https://www.gisaid.org"
                                                                                                                                                }
                                                                                                                                              },
                                                                                                                                              {
                                                                                                                                                "branch_attrs": {
                                                                                                                                                  "labels": {
                                                                                                                                                    "aa": "ORF1b: K2557R; S: E583D"
                                                                                                                                                  },
                                                                                                                                                  "mutations": {
                                                                                                                                                    "ORF1b": [
                                                                                                                                                      "K2557R"
                                                                                                                                                    ],
                                                                                                                                                    "S": [
                                                                                                                                                      "E583D"
                                                                                                                                                    ],
                                                                                                                                                    "nuc": [
                                                                                                                                                      "C6196T",
                                                                                                                                                      "A21137G",
                                                                                                                                                      "G23311C",
                                                                                                                                                      "T29185A"
                                                                                                                                                    ]
                                                                                                                                                  }
                                                                                                                                                },
                                                                                                                                                "name": "Ireland/D-NVRL-e84IRL94520/2021",
                                                                                                                                                "node_attrs": {
                                                                                                                                                  "author": {
                                                                                                                                                    "author": "Zoe Yandle et al",
                                                                                                                                                    "value": "Zoe Yandle et al"
                                                                                                                                                  },
                                                                                                                                                  "clade_membership": {
                                                                                                                                                    "value": "20E (EU1)"
                                                                                                                                                  },
                                                                                                                                                  "country": {
                                                                                                                                                    "value": "Europe"
                                                                                                                                                  },
                                                                                                                                                  "div": 15,
                                                                                                                                                  "division": {
                                                                                                                                                    "value": "Europe"
                                                                                                                                                  },
                                                                                                                                                  "division_exposure": {
                                                                                                                                                    "value": "Europe"
                                                                                                                                                  },
                                                                                                                                                  "gisaid_epi_isl": {
                                                                                                                                                    "value": "EPI_ISL_1093005"
                                                                                                                                                  },
                                                                                                                                                  "host": {
                                                                                                                                                    "value": "Human"
                                                                                                                                                  },
                                                                                                                                                  "custom_location": {
                                                                                                                                                    "confidence": {
                                                                                                                                                      "Europe": 1.0
                                                                                                                                                    },
                                                                                                                                                    "entropy": -1.000088900581841e-12,
                                                                                                                                                    "value": "Europe"
                                                                                                                                                  },
                                                                                                                                                  "num_date": {
                                                                                                                                                    "confidence": [
                                                                                                                                                      2021.0890410958905,
                                                                                                                                                      2021.0890410958905
                                                                                                                                                    ],
                                                                                                                                                    "value": 2021.0890410958905
                                                                                                                                                  },
                                                                                                                                                  "originating_lab": {
                                                                                                                                                    "value": "National Virus Reference Laboratory"
                                                                                                                                                  },
                                                                                                                                                  "pangolin_lineage": {
                                                                                                                                                    "value": "B.1.177.19"
                                                                                                                                                  },
                                                                                                                                                  "recency": {
                                                                                                                                                    "value": "3-7 days ago"
                                                                                                                                                  },
                                                                                                                                                  "region": {
                                                                                                                                                    "value": "Europe"
                                                                                                                                                  },
                                                                                                                                                  "region_exposure": {
                                                                                                                                                    "value": "Europe"
                                                                                                                                                  },

                                                                                                                                                  "subclade_membership": {
                                                                                                                                                    "value": "20E (EU1)"
                                                                                                                                                  },
                                                                                                                                                  "submitting_lab": {
                                                                                                                                                    "value": "National Virus Reference Laboratory"
                                                                                                                                                  },
                                                                                                                                                  "url": "https://www.gisaid.org"
                                                                                                                                                }
                                                                                                                                              }
                                                                                                                                            ],
                                                                                                                                            "name": "NODE_0001467",
                                                                                                                                            "node_attrs": {
                                                                                                                                              "clade_membership": {
                                                                                                                                                "value": "20E (EU1)"
                                                                                                                                              },
                                                                                                                                              "div": 11,
                                                                                                                                              "custom_location": {
                                                                                                                                                "confidence": {
                                                                                                                                                  "Asia": 0.003302840632735412,
                                                                                                                                                  "Europe": 0.9934445019294597,
                                                                                                                                                  "South America": 0.001975001621998648
                                                                                                                                                },
                                                                                                                                                "entropy": 0.047221563167968744,
                                                                                                                                                "value": "Europe"
                                                                                                                                              },
                                                                                                                                              "num_date": {
                                                                                                                                                "confidence": [
                                                                                                                                                  2020.6896190093908,
                                                                                                                                                  2020.9921595709643
                                                                                                                                                ],
                                                                                                                                                "value": 2020.9623010217083
                                                                                                                                              },
                                                                                                                                              "subclade_membership": {
                                                                                                                                                "value": "20E (EU1)"
                                                                                                                                              }
                                                                                                                                            }
                                                                                                                                          },
                                                                                                                                          {
                                                                                                                                            "branch_attrs": {
                                                                                                                                              "mutations": {
                                                                                                                                                "nuc": [
                                                                                                                                                  "C6286T"
                                                                                                                                                ]
                                                                                                                                              }
                                                                                                                                            },
                                                                                                                                            "children": [
                                                                                                                                              {
                                                                                                                                                "branch_attrs": {
                                                                                                                                                  "labels": {
                                                                                                                                                    "aa": "ORF1b: V1271L"
                                                                                                                                                  },
                                                                                                                                                  "mutations": {
                                                                                                                                                    "ORF1b": [
                                                                                                                                                      "V1271L"
                                                                                                                                                    ],
                                                                                                                                                    "nuc": [
                                                                                                                                                      "G17278T"
                                                                                                                                                    ]
                                                                                                                                                  }
                                                                                                                                                },
                                                                                                                                                "name": "Spain/PV-IBV-98006685/2020",
                                                                                                                                                "node_attrs": {

                                                                                                                                                  "author": {
                                                                                                                                                    "author": "Gustavo Cilla et al",
                                                                                                                                                    "value": "Gustavo Cilla et al"
                                                                                                                                                  },
                                                                                                                                                  "clade_membership": {
                                                                                                                                                    "value": "20E (EU1)"
                                                                                                                                                  },
                                                                                                                                                  "country": {
                                                                                                                                                    "value": "Europe"
                                                                                                                                                  },
                                                                                                                                                  "div": 12,
                                                                                                                                                  "division": {
                                                                                                                                                    "value": "Europe"
                                                                                                                                                  },
                                                                                                                                                  "division_exposure": {
                                                                                                                                                    "value": "Europe"
                                                                                                                                                  },
                                                                                                                                                  "gisaid_epi_isl": {
                                                                                                                                                    "value": "EPI_ISL_541084"
                                                                                                                                                  },
                                                                                                                                                  "host": {
                                                                                                                                                    "value": "Human"
                                                                                                                                                  },
                                                                                                                                                  "custom_location": {
                                                                                                                                                    "confidence": {
                                                                                                                                                      "Europe": 1.0
                                                                                                                                                    },
                                                                                                                                                    "entropy": -1.000088900581841e-12,
                                                                                                                                                    "value": "Europe"
                                                                                                                                                  },
                                                                                                                                                  "num_date": {
                                                                                                                                                    "confidence": [
                                                                                                                                                      2020.5150273224044,
                                                                                                                                                      2020.5150273224044
                                                                                                                                                    ],
                                                                                                                                                    "value": 2020.5150273224044
                                                                                                                                                  },
                                                                                                                                                  "originating_lab": {
                                                                                                                                                    "value": "Servicio de Microbiolog\u00eda. Hospital Universitario Donostia. OSI Donostialdea. \u00c1rea de Enfermedades Infecciosas, Grupo de Infecci\u00f3n Respiratoria y Resistencia Antimicrobiana. Instituto de Investigaci\u00f3n Sanitaria Biodonostia"
                                                                                                                                                  },
                                                                                                                                                  "pangolin_lineage": {
                                                                                                                                                    "value": "B.1.177"
                                                                                                                                                  },
                                                                                                                                                  "recency": {
                                                                                                                                                    "value": "Older"
                                                                                                                                                  },
                                                                                                                                                  "region": {
                                                                                                                                                    "value": "Europe"
                                                                                                                                                  },
                                                                                                                                                  "region_exposure": {
                                                                                                                                                    "value": "Europe"
                                                                                                                                                  },

                                                                                                                                                  "subclade_membership": {
                                                                                                                                                    "value": "20E (EU1)"
                                                                                                                                                  },
                                                                                                                                                  "submitting_lab": {
                                                                                                                                                    "value": "SeqCOVID-SPAIN consortium/Institute of Biomedicine of Valencia, IBV-CSIC"
                                                                                                                                                  },
                                                                                                                                                  "url": "https://www.gisaid.org"
                                                                                                                                                }
                                                                                                                                              },
                                                                                                                                              {
                                                                                                                                                "branch_attrs": {
                                                                                                                                                  "labels": {
                                                                                                                                                    "aa": "ORF1a: A3623S"
                                                                                                                                                  },
                                                                                                                                                  "mutations": {
                                                                                                                                                    "ORF1a": [
                                                                                                                                                      "A3623S"
                                                                                                                                                    ],
                                                                                                                                                    "nuc": [
                                                                                                                                                      "C5170T",
                                                                                                                                                      "G11132T"
                                                                                                                                                    ]
                                                                                                                                                  }
                                                                                                                                                },
                                                                                                                                                "children": [
                                                                                                                                                  {
                                                                                                                                                    "branch_attrs": {
                                                                                                                                                      "mutations": {}
                                                                                                                                                    },
                                                                                                                                                    "children": [
                                                                                                                                                      {
                                                                                                                                                        "branch_attrs": {
                                                                                                                                                          "labels": {
                                                                                                                                                            "aa": "M: S214N"
                                                                                                                                                          },
                                                                                                                                                          "mutations": {
                                                                                                                                                            "M": [
                                                                                                                                                              "S214N"
                                                                                                                                                            ],
                                                                                                                                                            "nuc": [
                                                                                                                                                              "G27163A"
                                                                                                                                                            ]
                                                                                                                                                          }
                                                                                                                                                        },
                                                                                                                                                        "name": "Spain/CT-IBV-97009177/2020",
                                                                                                                                                        "node_attrs": {

                                                                                                                                                          "author": {
                                                                                                                                                            "author": "Ferran Navarro et al",
                                                                                                                                                            "value": "Ferran Navarro et al"
                                                                                                                                                          },
                                                                                                                                                          "clade_membership": {
                                                                                                                                                            "value": "20E (EU1)"
                                                                                                                                                          },
                                                                                                                                                          "country": {
                                                                                                                                                            "value": "Europe"
                                                                                                                                                          },
                                                                                                                                                          "div": 14,
                                                                                                                                                          "division": {
                                                                                                                                                            "value": "Europe"
                                                                                                                                                          },
                                                                                                                                                          "division_exposure": {
                                                                                                                                                            "value": "Europe"
                                                                                                                                                          },
                                                                                                                                                          "gisaid_epi_isl": {
                                                                                                                                                            "value": "EPI_ISL_671828"
                                                                                                                                                          },
                                                                                                                                                          "host": {
                                                                                                                                                            "value": "Human"
                                                                                                                                                          },
                                                                                                                                                          "custom_location": {
                                                                                                                                                            "confidence": {
                                                                                                                                                              "Europe": 1.0
                                                                                                                                                            },
                                                                                                                                                            "entropy": -1.000088900581841e-12,
                                                                                                                                                            "value": "Europe"
                                                                                                                                                          },
                                                                                                                                                          "num_date": {
                                                                                                                                                            "confidence": [
                                                                                                                                                              2020.7035519125684,
                                                                                                                                                              2020.7035519125684
                                                                                                                                                            ],
                                                                                                                                                            "value": 2020.7035519125684
                                                                                                                                                          },
                                                                                                                                                          "originating_lab": {
                                                                                                                                                            "value": "Hospital de la Santa Creu i Sant Pau. Servicio de Microbiolog\u00eda"
                                                                                                                                                          },
                                                                                                                                                          "pangolin_lineage": {
                                                                                                                                                            "value": "B.1.177"
                                                                                                                                                          },
                                                                                                                                                          "recency": {
                                                                                                                                                            "value": "Older"
                                                                                                                                                          },
                                                                                                                                                          "region": {
                                                                                                                                                            "value": "Europe"
                                                                                                                                                          },
                                                                                                                                                          "region_exposure": {
                                                                                                                                                            "value": "Europe"
                                                                                                                                                          },

                                                                                                                                                          "subclade_membership": {
                                                                                                                                                            "value": "20E (EU1)"
                                                                                                                                                          },
                                                                                                                                                          "submitting_lab": {
                                                                                                                                                            "value": "SeqCOVID-SPAIN consortium/IBV(CSIC)"
                                                                                                                                                          },
                                                                                                                                                          "url": "https://www.gisaid.org"
                                                                                                                                                        }
                                                                                                                                                      },
                                                                                                                                                      {
                                                                                                                                                        "branch_attrs": {
                                                                                                                                                          "labels": {
                                                                                                                                                            "aa": "ORF8: P30L"
                                                                                                                                                          },
                                                                                                                                                          "mutations": {
                                                                                                                                                            "ORF8": [
                                                                                                                                                              "P30L"
                                                                                                                                                            ],
                                                                                                                                                            "nuc": [
                                                                                                                                                              "C8140T",
                                                                                                                                                              "C27982T"
                                                                                                                                                            ]
                                                                                                                                                          }
                                                                                                                                                        },
                                                                                                                                                        "children": [
                                                                                                                                                          {
                                                                                                                                                            "branch_attrs": {
                                                                                                                                                              "mutations": {}
                                                                                                                                                            },
                                                                                                                                                            "name": "Singapore/1127/2020",
                                                                                                                                                            "node_attrs": {

                                                                                                                                                              "author": {
                                                                                                                                                                "author": "Tze Minn Mak et al",
                                                                                                                                                                "value": "Tze Minn Mak et al"
                                                                                                                                                              },
                                                                                                                                                              "clade_membership": {
                                                                                                                                                                "value": "20E (EU1)"
                                                                                                                                                              },
                                                                                                                                                              "country": {
                                                                                                                                                                "value": "Asia"
                                                                                                                                                              },
                                                                                                                                                              "div": 15,
                                                                                                                                                              "division": {
                                                                                                                                                                "value": "Asia"
                                                                                                                                                              },
                                                                                                                                                              "division_exposure": {
                                                                                                                                                                "value": "Asia"
                                                                                                                                                              },
                                                                                                                                                              "gisaid_epi_isl": {
                                                                                                                                                                "value": "EPI_ISL_626639"
                                                                                                                                                              },
                                                                                                                                                              "host": {
                                                                                                                                                                "value": "Human"
                                                                                                                                                              },
                                                                                                                                                              "custom_location": {
                                                                                                                                                                "confidence": {
                                                                                                                                                                  "Asia": 1.0
                                                                                                                                                                },
                                                                                                                                                                "entropy": -1.000088900581841e-12,
                                                                                                                                                                "value": "Asia"
                                                                                                                                                              },
                                                                                                                                                              "num_date": {
                                                                                                                                                                "confidence": [
                                                                                                                                                                  2020.8265027322404,
                                                                                                                                                                  2020.8265027322404
                                                                                                                                                                ],
                                                                                                                                                                "value": 2020.8265027322404
                                                                                                                                                              },
                                                                                                                                                              "originating_lab": {
                                                                                                                                                                "value": "National Public Health Laboratory, National Centre for Infectious Diseases"
                                                                                                                                                              },
                                                                                                                                                              "pangolin_lineage": {
                                                                                                                                                                "value": "B.1.177"
                                                                                                                                                              },
                                                                                                                                                              "recency": {
                                                                                                                                                                "value": "Older"
                                                                                                                                                              },
                                                                                                                                                              "region": {
                                                                                                                                                                "value": "Asia"
                                                                                                                                                              },
                                                                                                                                                              "region_exposure": {
                                                                                                                                                                "value": "Asia"
                                                                                                                                                              },

                                                                                                                                                              "subclade_membership": {
                                                                                                                                                                "value": "20E (EU1)"
                                                                                                                                                              },
                                                                                                                                                              "submitting_lab": {
                                                                                                                                                                "value": "National Public Health Laboratory, National Centre for Infectious Diseases"
                                                                                                                                                              },
                                                                                                                                                              "url": "https://www.gisaid.org"
                                                                                                                                                            }
                                                                                                                                                          },
                                                                                                                                                          {
                                                                                                                                                            "branch_attrs": {
                                                                                                                                                              "labels": {
                                                                                                                                                                "aa": "S: Q675H"
                                                                                                                                                              },
                                                                                                                                                              "mutations": {
                                                                                                                                                                "S": [
                                                                                                                                                                  "Q675H"
                                                                                                                                                                ],
                                                                                                                                                                "nuc": [
                                                                                                                                                                  "G23587T"
                                                                                                                                                                ]
                                                                                                                                                              }
                                                                                                                                                            },
                                                                                                                                                            "children": [
                                                                                                                                                              {
                                                                                                                                                                "branch_attrs": {
                                                                                                                                                                  "labels": {
                                                                                                                                                                    "aa": "ORF1a: T1822I; ORF7a: D51G"
                                                                                                                                                                  },
                                                                                                                                                                  "mutations": {
                                                                                                                                                                    "ORF1a": [
                                                                                                                                                                      "T1822I"
                                                                                                                                                                    ],
                                                                                                                                                                    "ORF7a": [
                                                                                                                                                                      "D51G"
                                                                                                                                                                    ],
                                                                                                                                                                    "nuc": [
                                                                                                                                                                      "A3019G",
                                                                                                                                                                      "C5730T",
                                                                                                                                                                      "A27545G"
                                                                                                                                                                    ]
                                                                                                                                                                  }
                                                                                                                                                                },
                                                                                                                                                                "name": "Peru/LIM-UPCH-0291/2020",
                                                                                                                                                                "node_attrs": {

                                                                                                                                                                  "author": {
                                                                                                                                                                    "author": "Pablo Tsukayama et al",
                                                                                                                                                                    "value": "Pablo Tsukayama et al"
                                                                                                                                                                  },
                                                                                                                                                                  "clade_membership": {
                                                                                                                                                                    "value": "20E (EU1)"
                                                                                                                                                                  },
                                                                                                                                                                  "country": {
                                                                                                                                                                    "value": "Peru"
                                                                                                                                                                  },
                                                                                                                                                                  "div": 19,
                                                                                                                                                                  "division": {
                                                                                                                                                                    "value": "Lima"
                                                                                                                                                                  },
                                                                                                                                                                  "division_exposure": {
                                                                                                                                                                    "value": "Lima"
                                                                                                                                                                  },
                                                                                                                                                                  "gisaid_epi_isl": {
                                                                                                                                                                    "value": "EPI_ISL_812452"
                                                                                                                                                                  },
                                                                                                                                                                  "host": {
                                                                                                                                                                    "value": "Human"
                                                                                                                                                                  },
                                                                                                                                                                  "custom_location": {
                                                                                                                                                                    "confidence": {
                                                                                                                                                                      "South America": 0.9999999999999999
                                                                                                                                                                    },
                                                                                                                                                                    "entropy": -9.99866855976916e-13,
                                                                                                                                                                    "value": "South America"
                                                                                                                                                                  },
                                                                                                                                                                  "num_date": {
                                                                                                                                                                    "confidence": [
                                                                                                                                                                      2020.9467213114754,
                                                                                                                                                                      2020.9467213114754
                                                                                                                                                                    ],
                                                                                                                                                                    "value": 2020.9467213114754
                                                                                                                                                                  },
                                                                                                                                                                  "originating_lab": {
                                                                                                                                                                    "value": "Laboratorio de Referencia Nacional de Virus Respiratorios, Instituto Nacional de Salud Peru"
                                                                                                                                                                  },
                                                                                                                                                                  "pangolin_lineage": {
                                                                                                                                                                    "value": "B.1.177"
                                                                                                                                                                  },
                                                                                                                                                                  "recency": {
                                                                                                                                                                    "value": "Older"
                                                                                                                                                                  },
                                                                                                                                                                  "region": {
                                                                                                                                                                    "value": "South America"
                                                                                                                                                                  },
                                                                                                                                                                  "region_exposure": {
                                                                                                                                                                    "value": "South America"
                                                                                                                                                                  },

                                                                                                                                                                  "subclade_membership": {
                                                                                                                                                                    "value": "20E (EU1)"
                                                                                                                                                                  },
                                                                                                                                                                  "submitting_lab": {
                                                                                                                                                                    "value": "Laboratorio de Gen\u00f3mica Microbiana, Universidad Peruana Cayetano Heredia"
                                                                                                                                                                  },
                                                                                                                                                                  "url": "https://www.gisaid.org"
                                                                                                                                                                }
                                                                                                                                                              },
                                                                                                                                                              {
                                                                                                                                                                "branch_attrs": {
                                                                                                                                                                  "labels": {
                                                                                                                                                                    "aa": "ORF1a: P1921S"
                                                                                                                                                                  },
                                                                                                                                                                  "mutations": {
                                                                                                                                                                    "ORF1a": [
                                                                                                                                                                      "P1921S"
                                                                                                                                                                    ],
                                                                                                                                                                    "nuc": [
                                                                                                                                                                      "C6026T",
                                                                                                                                                                      "C19186T"
                                                                                                                                                                    ]
                                                                                                                                                                  }
                                                                                                                                                                },
                                                                                                                                                                "name": "Peru/LIM-UPCH-0303/2020",
                                                                                                                                                                "node_attrs": {

                                                                                                                                                                  "author": {
                                                                                                                                                                    "author": "Pablo Tsukayama et al",
                                                                                                                                                                    "value": "Pablo Tsukayama et al"
                                                                                                                                                                  },
                                                                                                                                                                  "clade_membership": {
                                                                                                                                                                    "value": "20E (EU1)"
                                                                                                                                                                  },
                                                                                                                                                                  "country": {
                                                                                                                                                                    "value": "Peru"
                                                                                                                                                                  },
                                                                                                                                                                  "div": 18,
                                                                                                                                                                  "division": {
                                                                                                                                                                    "value": "Lima"
                                                                                                                                                                  },
                                                                                                                                                                  "division_exposure": {
                                                                                                                                                                    "value": "Lima"
                                                                                                                                                                  },
                                                                                                                                                                  "gisaid_epi_isl": {
                                                                                                                                                                    "value": "EPI_ISL_812464"
                                                                                                                                                                  },
                                                                                                                                                                  "host": {
                                                                                                                                                                    "value": "Human"
                                                                                                                                                                  },
                                                                                                                                                                  "custom_location": {
                                                                                                                                                                    "confidence": {
                                                                                                                                                                      "South America": 0.9999999999999999
                                                                                                                                                                    },
                                                                                                                                                                    "entropy": -9.99866855976916e-13,
                                                                                                                                                                    "value": "South America"
                                                                                                                                                                  },
                                                                                                                                                                  "num_date": {
                                                                                                                                                                    "confidence": [
                                                                                                                                                                      2020.9467213114754,
                                                                                                                                                                      2020.9467213114754
                                                                                                                                                                    ],
                                                                                                                                                                    "value": 2020.9467213114754
                                                                                                                                                                  },
                                                                                                                                                                  "originating_lab": {
                                                                                                                                                                    "value": "Laboratorio de Referencia Nacional de Virus Respiratorios, Instituto Nacional de Salud Peru"
                                                                                                                                                                  },
                                                                                                                                                                  "pangolin_lineage": {
                                                                                                                                                                    "value": "B.1.177"
                                                                                                                                                                  },
                                                                                                                                                                  "recency": {
                                                                                                                                                                    "value": "Older"
                                                                                                                                                                  },
                                                                                                                                                                  "region": {
                                                                                                                                                                    "value": "South America"
                                                                                                                                                                  },
                                                                                                                                                                  "region_exposure": {
                                                                                                                                                                    "value": "South America"
                                                                                                                                                                  },

                                                                                                                                                                  "subclade_membership": {
                                                                                                                                                                    "value": "20E (EU1)"
                                                                                                                                                                  },
                                                                                                                                                                  "submitting_lab": {
                                                                                                                                                                    "value": "Laboratorio de Gen\u00f3mica Microbiana, Universidad Peruana Cayetano Heredia"
                                                                                                                                                                  },
                                                                                                                                                                  "url": "https://www.gisaid.org"
                                                                                                                                                                }
                                                                                                                                                              }
                                                                                                                                                            ],
                                                                                                                                                            "name": "NODE_0000822",
                                                                                                                                                            "node_attrs": {
                                                                                                                                                              "clade_membership": {
                                                                                                                                                                "value": "20E (EU1)"
                                                                                                                                                              },
                                                                                                                                                              "div": 16,
                                                                                                                                                              "custom_location": {
                                                                                                                                                                "confidence": {
                                                                                                                                                                  "Africa": 0.0016202752479188031,
                                                                                                                                                                  "Asia": 0.02090576284805523,
                                                                                                                                                                  "Europe": 0.03829117570536666,
                                                                                                                                                                  "South America": 0.9380437919160822
                                                                                                                                                                },
                                                                                                                                                                "entropy": 0.2848314216475844,
                                                                                                                                                                "value": "South America"
                                                                                                                                                              },
                                                                                                                                                              "num_date": {
                                                                                                                                                                "confidence": [
                                                                                                                                                                  2020.7869680346541,
                                                                                                                                                                  2020.90352629992
                                                                                                                                                                ],
                                                                                                                                                                "value": 2020.8395135594976
                                                                                                                                                              },
                                                                                                                                                              "subclade_membership": {
                                                                                                                                                                "value": "20E (EU1)"
                                                                                                                                                              }
                                                                                                                                                            }
                                                                                                                                                          }
                                                                                                                                                        ],
                                                                                                                                                        "name": "NODE_0000821",
                                                                                                                                                        "node_attrs": {
                                                                                                                                                          "clade_membership": {
                                                                                                                                                            "value": "20E (EU1)"
                                                                                                                                                          },
                                                                                                                                                          "div": 15,
                                                                                                                                                          "custom_location": {
                                                                                                                                                            "confidence": {
                                                                                                                                                              "Africa": 0.01226967697552818,
                                                                                                                                                              "Asia": 0.3412894019291942,
                                                                                                                                                              "Europe": 0.380802106196354,
                                                                                                                                                              "South America": 0.26309686154919165
                                                                                                                                                            },
                                                                                                                                                            "entropy": 1.157160363221179,
                                                                                                                                                            "value": "Europe"
                                                                                                                                                          },
                                                                                                                                                          "num_date": {
                                                                                                                                                            "confidence": [
                                                                                                                                                              2020.7340379724951,
                                                                                                                                                              2020.8265027322404
                                                                                                                                                            ],
                                                                                                                                                            "value": 2020.8257992809295
                                                                                                                                                          },
                                                                                                                                                          "subclade_membership": {
                                                                                                                                                            "value": "20E (EU1)"
                                                                                                                                                          }
                                                                                                                                                        }
                                                                                                                                                      }
                                                                                                                                                    ],
                                                                                                                                                    "name": "NODE_0001473",
                                                                                                                                                    "node_attrs": {
                                                                                                                                                      "clade_membership": {
                                                                                                                                                        "value": "20E (EU1)"
                                                                                                                                                      },
                                                                                                                                                      "div": 13,
                                                                                                                                                      "custom_location": {
                                                                                                                                                        "confidence": {
                                                                                                                                                          "Africa": 0.03114469349048843,
                                                                                                                                                          "Asia": 0.07954725993593606,
                                                                                                                                                          "Europe": 0.8294674257304537,
                                                                                                                                                          "South America": 0.05845099166268214
                                                                                                                                                        },
                                                                                                                                                        "entropy": 0.6405477499570158,
                                                                                                                                                        "value": "Europe"
                                                                                                                                                      },
                                                                                                                                                      "num_date": {
                                                                                                                                                        "confidence": [
                                                                                                                                                          2020.5268205282255,
                                                                                                                                                          2020.7035519125684
                                                                                                                                                        ],
                                                                                                                                                        "value": 2020.599036580665
                                                                                                                                                      },
                                                                                                                                                      "subclade_membership": {
                                                                                                                                                        "value": "20E (EU1)"
                                                                                                                                                      }
                                                                                                                                                    }
                                                                                                                                                  },
                                                                                                                                                  {
                                                                                                                                                    "branch_attrs": {
                                                                                                                                                      "labels": {
                                                                                                                                                        "aa": "ORF1a: K1247N"
                                                                                                                                                      },
                                                                                                                                                      "mutations": {
                                                                                                                                                        "ORF1a": [
                                                                                                                                                          "K1247N"
                                                                                                                                                        ],
                                                                                                                                                        "nuc": [
                                                                                                                                                          "G4006T",
                                                                                                                                                          "T26609C"
                                                                                                                                                        ]
                                                                                                                                                      }
                                                                                                                                                    },
                                                                                                                                                    "children": [
                                                                                                                                                      {
                                                                                                                                                        "branch_attrs": {
                                                                                                                                                          "labels": {
                                                                                                                                                            "aa": "N: D22Y; ORF1a: L3606F; ORF1b: A2559S; ORF9b: Q18H; S: H1101Y"
                                                                                                                                                          },
                                                                                                                                                          "mutations": {
                                                                                                                                                            "N": [
                                                                                                                                                              "D22Y"
                                                                                                                                                            ],
                                                                                                                                                            "ORF1a": [
                                                                                                                                                              "L3606F"
                                                                                                                                                            ],
                                                                                                                                                            "ORF1b": [
                                                                                                                                                              "A2559S"
                                                                                                                                                            ],
                                                                                                                                                            "ORF9b": [
                                                                                                                                                              "Q18H"
                                                                                                                                                            ],
                                                                                                                                                            "S": [
                                                                                                                                                              "H1101Y"
                                                                                                                                                            ],
                                                                                                                                                            "nuc": [
                                                                                                                                                              "C832T",
                                                                                                                                                              "G11083T",
                                                                                                                                                              "C14877T",
                                                                                                                                                              "C18582T",
                                                                                                                                                              "G21142T",
                                                                                                                                                              "C24863T",
                                                                                                                                                              "C25734T",
                                                                                                                                                              "G28337T"
                                                                                                                                                            ]
                                                                                                                                                          }
                                                                                                                                                        },
                                                                                                                                                        "name": "Tunisia/19695/2020",
                                                                                                                                                        "node_attrs": {

                                                                                                                                                          "author": {
                                                                                                                                                            "author": "Ilhem Boutiba-Ben Boubaker et al",
                                                                                                                                                            "value": "Ilhem Boutiba-Ben Boubaker et al"
                                                                                                                                                          },
                                                                                                                                                          "clade_membership": {
                                                                                                                                                            "value": "20E (EU1)"
                                                                                                                                                          },
                                                                                                                                                          "country": {
                                                                                                                                                            "value": "Africa"
                                                                                                                                                          },
                                                                                                                                                          "div": 23,
                                                                                                                                                          "division": {
                                                                                                                                                            "value": "Africa"
                                                                                                                                                          },
                                                                                                                                                          "division_exposure": {
                                                                                                                                                            "value": "Africa"
                                                                                                                                                          },
                                                                                                                                                          "gisaid_epi_isl": {
                                                                                                                                                            "value": "EPI_ISL_733500"
                                                                                                                                                          },
                                                                                                                                                          "host": {
                                                                                                                                                            "value": "Human"
                                                                                                                                                          },
                                                                                                                                                          "custom_location": {
                                                                                                                                                            "confidence": {
                                                                                                                                                              "Africa": 1.0
                                                                                                                                                            },
                                                                                                                                                            "entropy": -1.000088900581841e-12,
                                                                                                                                                            "value": "Africa"
                                                                                                                                                          },
                                                                                                                                                          "num_date": {
                                                                                                                                                            "confidence": [
                                                                                                                                                              2020.52868852459,
                                                                                                                                                              2020.52868852459
                                                                                                                                                            ],
                                                                                                                                                            "value": 2020.52868852459
                                                                                                                                                          },
                                                                                                                                                          "originating_lab": {
                                                                                                                                                            "value": "1-Laboratory of Microbiology, National Reference Lab, Charles Nicolle Hospital; 2-University of Tunis ElManar, Faculty of Medicine of Tunis, LR99ES09, Tunis, Tunisia"
                                                                                                                                                          },
                                                                                                                                                          "pangolin_lineage": {
                                                                                                                                                            "value": "B.1.177"
                                                                                                                                                          },
                                                                                                                                                          "recency": {
                                                                                                                                                            "value": "Older"
                                                                                                                                                          },
                                                                                                                                                          "region": {
                                                                                                                                                            "value": "Africa"
                                                                                                                                                          },
                                                                                                                                                          "region_exposure": {
                                                                                                                                                            "value": "Africa"
                                                                                                                                                          },

                                                                                                                                                          "subclade_membership": {
                                                                                                                                                            "value": "20E (EU1)"
                                                                                                                                                          },
                                                                                                                                                          "submitting_lab": {
                                                                                                                                                            "value": "1-Clinical and Experimental Pharmacology Lab, LR16SP02, National Center of Pharmacovigilance, University of Tunis El Manar, Tunis, Tunisia. 2-Neurodegenerative diseases and psychiatric troubles, LR18SP03, Razi Hospital, University of Tunis El Manar, Tunis, Tunisia. 3- Ministry of Health, National Observatory of New and Emerging Diseases, 1006, Tunis, Tunisia"
                                                                                                                                                          },
                                                                                                                                                          "url": "https://www.gisaid.org"
                                                                                                                                                        }
                                                                                                                                                      },
                                                                                                                                                      {
                                                                                                                                                        "branch_attrs": {
                                                                                                                                                          "mutations": {}
                                                                                                                                                        },
                                                                                                                                                        "children": [
                                                                                                                                                          {
                                                                                                                                                            "branch_attrs": {
                                                                                                                                                              "labels": {
                                                                                                                                                                "aa": "ORF1a: K680N, Q3859*; ORF1b: H2571R; S: R21S"
                                                                                                                                                              },
                                                                                                                                                              "mutations": {
                                                                                                                                                                "ORF1a": [
                                                                                                                                                                  "K680N",
                                                                                                                                                                  "Q3859*"
                                                                                                                                                                ],
                                                                                                                                                                "ORF1b": [
                                                                                                                                                                  "H2571R"
                                                                                                                                                                ],
                                                                                                                                                                "S": [
                                                                                                                                                                  "R21S"
                                                                                                                                                                ],
                                                                                                                                                                "nuc": [
                                                                                                                                                                  "A895G",
                                                                                                                                                                  "G2305T",
                                                                                                                                                                  "C11840T",
                                                                                                                                                                  "A21179G",
                                                                                                                                                                  "A21625T"
                                                                                                                                                                ]
                                                                                                                                                              }
                                                                                                                                                            },
                                                                                                                                                            "name": "Tunisia/ADAGE-24463/2020",
                                                                                                                                                            "node_attrs": {
                                                                                                                                                              "author": {
                                                                                                                                                                "author": "Souissi et al",
                                                                                                                                                                "value": "Souissi et al"
                                                                                                                                                              },
                                                                                                                                                              "clade_membership": {
                                                                                                                                                                "value": "20E (EU1)"
                                                                                                                                                              },
                                                                                                                                                              "country": {
                                                                                                                                                                "value": "Africa"
                                                                                                                                                              },
                                                                                                                                                              "div": 20,
                                                                                                                                                              "division": {
                                                                                                                                                                "value": "Africa"
                                                                                                                                                              },
                                                                                                                                                              "division_exposure": {
                                                                                                                                                                "value": "Africa"
                                                                                                                                                              },
                                                                                                                                                              "gisaid_epi_isl": {
                                                                                                                                                                "value": "EPI_ISL_712069"
                                                                                                                                                              },
                                                                                                                                                              "host": {
                                                                                                                                                                "value": "Human"
                                                                                                                                                              },
                                                                                                                                                              "custom_location": {
                                                                                                                                                                "confidence": {
                                                                                                                                                                  "Africa": 0.9999999999999999
                                                                                                                                                                },
                                                                                                                                                                "entropy": -9.99866855976916e-13,
                                                                                                                                                                "value": "Africa"
                                                                                                                                                              },
                                                                                                                                                              "num_date": {
                                                                                                                                                                "confidence": [
                                                                                                                                                                  2020.8483606557377,
                                                                                                                                                                  2020.8483606557377
                                                                                                                                                                ],
                                                                                                                                                                "value": 2020.8483606557377
                                                                                                                                                              },
                                                                                                                                                              "originating_lab": {
                                                                                                                                                                "value": "Laboratoire de Microbiologie- CHU Habib Bourguiba \u2013 Sfax adresse"
                                                                                                                                                              },
                                                                                                                                                              "pangolin_lineage": {
                                                                                                                                                                "value": "B.1.177"
                                                                                                                                                              },
                                                                                                                                                              "recency": {
                                                                                                                                                                "value": "Older"
                                                                                                                                                              },
                                                                                                                                                              "region": {
                                                                                                                                                                "value": "Africa"
                                                                                                                                                              },
                                                                                                                                                              "region_exposure": {
                                                                                                                                                                "value": "Africa"
                                                                                                                                                              },
                                                                                                                                                              "subclade_membership": {
                                                                                                                                                                "value": "20E (EU1)"
                                                                                                                                                              },
                                                                                                                                                              "submitting_lab": {
                                                                                                                                                                "value": "Laboratoire des Proc\u00e9d\u00e9s de Criblage Mol\u00e9culaire et Cellulaire-Centre de Biotechnologie de Sfax"
                                                                                                                                                              },
                                                                                                                                                              "url": "https://www.gisaid.org"
                                                                                                                                                            }
                                                                                                                                                          },
                                                                                                                                                          {
                                                                                                                                                            "branch_attrs": {
                                                                                                                                                              "mutations": {}
                                                                                                                                                            },
                                                                                                                                                            "children": [
                                                                                                                                                              {
                                                                                                                                                                "branch_attrs": {
                                                                                                                                                                  "labels": {
                                                                                                                                                                    "aa": "ORF1a: Q1021H; ORF8: R101H"
                                                                                                                                                                  },
                                                                                                                                                                  "mutations": {
                                                                                                                                                                    "ORF1a": [
                                                                                                                                                                      "Q1021H"
                                                                                                                                                                    ],
                                                                                                                                                                    "ORF8": [
                                                                                                                                                                      "R101H"
                                                                                                                                                                    ],
                                                                                                                                                                    "nuc": [
                                                                                                                                                                      "G3328T",
                                                                                                                                                                      "A14943C",
                                                                                                                                                                      "G28195A"
                                                                                                                                                                    ]
                                                                                                                                                                  }
                                                                                                                                                                },
                                                                                                                                                                "children": [
                                                                                                                                                                  {
                                                                                                                                                                    "branch_attrs": {
                                                                                                                                                                      "labels": {
                                                                                                                                                                        "aa": "ORF1a: V106I"
                                                                                                                                                                      },
                                                                                                                                                                      "mutations": {
                                                                                                                                                                        "ORF1a": [
                                                                                                                                                                          "V106I"
                                                                                                                                                                        ],
                                                                                                                                                                        "nuc": [
                                                                                                                                                                          "G581A",
                                                                                                                                                                          "A1969T"
                                                                                                                                                                        ]
                                                                                                                                                                      }
                                                                                                                                                                    },
                                                                                                                                                                    "name": "Morocco/FMP-41/2020",
                                                                                                                                                                    "node_attrs": {

                                                                                                                                                                      "author": {
                                                                                                                                                                        "author": "Mouna Ouadghiri et al",
                                                                                                                                                                        "value": "Mouna Ouadghiri et al"
                                                                                                                                                                      },
                                                                                                                                                                      "clade_membership": {
                                                                                                                                                                        "value": "20E (EU1)"
                                                                                                                                                                      },
                                                                                                                                                                      "country": {
                                                                                                                                                                        "value": "Africa"
                                                                                                                                                                      },
                                                                                                                                                                      "div": 20,
                                                                                                                                                                      "division": {
                                                                                                                                                                        "value": "Africa"
                                                                                                                                                                      },
                                                                                                                                                                      "division_exposure": {
                                                                                                                                                                        "value": "Africa"
                                                                                                                                                                      },
                                                                                                                                                                      "gisaid_epi_isl": {
                                                                                                                                                                        "value": "EPI_ISL_768840"
                                                                                                                                                                      },
                                                                                                                                                                      "host": {
                                                                                                                                                                        "value": "Human"
                                                                                                                                                                      },
                                                                                                                                                                      "custom_location": {
                                                                                                                                                                        "confidence": {
                                                                                                                                                                          "Africa": 1.0
                                                                                                                                                                        },
                                                                                                                                                                        "entropy": -1.000088900581841e-12,
                                                                                                                                                                        "value": "Africa"
                                                                                                                                                                      },
                                                                                                                                                                      "num_date": {
                                                                                                                                                                        "confidence": [
                                                                                                                                                                          2020.9603825136612,
                                                                                                                                                                          2020.9603825136612
                                                                                                                                                                        ],
                                                                                                                                                                        "value": 2020.9603825136612
                                                                                                                                                                      },
                                                                                                                                                                      "originating_lab": {
                                                                                                                                                                        "value": "Laboratoire Biolife"
                                                                                                                                                                      },
                                                                                                                                                                      "pangolin_lineage": {
                                                                                                                                                                        "value": "B.1.177"
                                                                                                                                                                      },
                                                                                                                                                                      "recency": {
                                                                                                                                                                        "value": "Older"
                                                                                                                                                                      },
                                                                                                                                                                      "region": {
                                                                                                                                                                        "value": "Africa"
                                                                                                                                                                      },
                                                                                                                                                                      "region_exposure": {
                                                                                                                                                                        "value": "Africa"
                                                                                                                                                                      },

                                                                                                                                                                      "subclade_membership": {
                                                                                                                                                                        "value": "20E (EU1)"
                                                                                                                                                                      },
                                                                                                                                                                      "submitting_lab": {
                                                                                                                                                                        "value": "Laboratoire de Biotechnologie"
                                                                                                                                                                      },
                                                                                                                                                                      "url": "https://www.gisaid.org"
                                                                                                                                                                    }
                                                                                                                                                                  },
                                                                                                                                                                  {
                                                                                                                                                                    "branch_attrs": {
                                                                                                                                                                      "mutations": {
                                                                                                                                                                        "nuc": [
                                                                                                                                                                          "G7936T",
                                                                                                                                                                          "G13126T",
                                                                                                                                                                          "C15237T"
                                                                                                                                                                        ]
                                                                                                                                                                      }
                                                                                                                                                                    },
                                                                                                                                                                    "name": "Morocco/FMP-68/2021",
                                                                                                                                                                    "node_attrs": {

                                                                                                                                                                      "author": {
                                                                                                                                                                        "author": "Myriam Seffar et al",
                                                                                                                                                                        "value": "Myriam Seffar et al"
                                                                                                                                                                      },
                                                                                                                                                                      "clade_membership": {
                                                                                                                                                                        "value": "20E (EU1)"
                                                                                                                                                                      },
                                                                                                                                                                      "country": {
                                                                                                                                                                        "value": "Africa"
                                                                                                                                                                      },
                                                                                                                                                                      "div": 21,
                                                                                                                                                                      "division": {
                                                                                                                                                                        "value": "Africa"
                                                                                                                                                                      },
                                                                                                                                                                      "division_exposure": {
                                                                                                                                                                        "value": "Africa"
                                                                                                                                                                      },
                                                                                                                                                                      "gisaid_epi_isl": {
                                                                                                                                                                        "value": "EPI_ISL_1103584"
                                                                                                                                                                      },
                                                                                                                                                                      "host": {
                                                                                                                                                                        "value": "Human"
                                                                                                                                                                      },
                                                                                                                                                                      "custom_location": {
                                                                                                                                                                        "confidence": {
                                                                                                                                                                          "Africa": 1.0
                                                                                                                                                                        },
                                                                                                                                                                        "entropy": -1.000088900581841e-12,
                                                                                                                                                                        "value": "Africa"
                                                                                                                                                                      },
                                                                                                                                                                      "num_date": {
                                                                                                                                                                        "confidence": [
                                                                                                                                                                          2021.0123287671233,
                                                                                                                                                                          2021.0123287671233
                                                                                                                                                                        ],
                                                                                                                                                                        "value": 2021.0123287671233
                                                                                                                                                                      },
                                                                                                                                                                      "originating_lab": {
                                                                                                                                                                        "value": "Laboratoire central de Virologie, Centre hospitalo-universitaire Ibn Sina, H\u00f4pital des sp\u00e9cialit\u00e9s"
                                                                                                                                                                      },
                                                                                                                                                                      "pangolin_lineage": {
                                                                                                                                                                        "value": "B.1.177"
                                                                                                                                                                      },
                                                                                                                                                                      "recency": {
                                                                                                                                                                        "value": "3-7 days ago"
                                                                                                                                                                      },
                                                                                                                                                                      "region": {
                                                                                                                                                                        "value": "Africa"
                                                                                                                                                                      },
                                                                                                                                                                      "region_exposure": {
                                                                                                                                                                        "value": "Africa"
                                                                                                                                                                      },

                                                                                                                                                                      "subclade_membership": {
                                                                                                                                                                        "value": "20E (EU1)"
                                                                                                                                                                      },
                                                                                                                                                                      "submitting_lab": {
                                                                                                                                                                        "value": "Laboratoire de Biotechnologie"
                                                                                                                                                                      },
                                                                                                                                                                      "url": "https://www.gisaid.org"
                                                                                                                                                                    }
                                                                                                                                                                  }
                                                                                                                                                                ],
                                                                                                                                                                "name": "NODE_0000825",
                                                                                                                                                                "node_attrs": {
                                                                                                                                                                  "clade_membership": {
                                                                                                                                                                    "value": "20E (EU1)"
                                                                                                                                                                  },
                                                                                                                                                                  "div": 18,
                                                                                                                                                                  "custom_location": {
                                                                                                                                                                    "confidence": {
                                                                                                                                                                      "Africa": 0.9993263076783989
                                                                                                                                                                    },
                                                                                                                                                                    "entropy": 0.006093128252844195,
                                                                                                                                                                    "value": "Africa"
                                                                                                                                                                  },
                                                                                                                                                                  "num_date": {
                                                                                                                                                                    "confidence": [
                                                                                                                                                                      2020.7554410748073,
                                                                                                                                                                      2020.9603825136612
                                                                                                                                                                    ],
                                                                                                                                                                    "value": 2020.8811425995332
                                                                                                                                                                  },
                                                                                                                                                                  "subclade_membership": {
                                                                                                                                                                    "value": "20E (EU1)"
                                                                                                                                                                  }
                                                                                                                                                                }
                                                                                                                                                              },
                                                                                                                                                              {
                                                                                                                                                                "branch_attrs": {
                                                                                                                                                                  "mutations": {}
                                                                                                                                                                },
                                                                                                                                                                "children": [
                                                                                                                                                                  {
                                                                                                                                                                    "branch_attrs": {
                                                                                                                                                                      "labels": {
                                                                                                                                                                        "aa": "S: K1191N"
                                                                                                                                                                      },
                                                                                                                                                                      "mutations": {
                                                                                                                                                                        "S": [
                                                                                                                                                                          "K1191N"
                                                                                                                                                                        ],
                                                                                                                                                                        "nuc": [
                                                                                                                                                                          "C683T",
                                                                                                                                                                          "A2251G",
                                                                                                                                                                          "C19662T",
                                                                                                                                                                          "G25135T"
                                                                                                                                                                        ]
                                                                                                                                                                      }
                                                                                                                                                                    },
                                                                                                                                                                    "name": "Tunisia/63686/2020",
                                                                                                                                                                    "node_attrs": {

                                                                                                                                                                      "author": {
                                                                                                                                                                        "author": "Ilhem Boutiba-Ben Boubaker et al",
                                                                                                                                                                        "value": "Ilhem Boutiba-Ben Boubaker et al"
                                                                                                                                                                      },
                                                                                                                                                                      "clade_membership": {
                                                                                                                                                                        "value": "20E (EU1)"
                                                                                                                                                                      },
                                                                                                                                                                      "country": {
                                                                                                                                                                        "value": "Africa"
                                                                                                                                                                      },
                                                                                                                                                                      "div": 19,
                                                                                                                                                                      "division": {
                                                                                                                                                                        "value": "Africa"
                                                                                                                                                                      },
                                                                                                                                                                      "division_exposure": {
                                                                                                                                                                        "value": "Africa"
                                                                                                                                                                      },
                                                                                                                                                                      "gisaid_epi_isl": {
                                                                                                                                                                        "value": "EPI_ISL_733499"
                                                                                                                                                                      },
                                                                                                                                                                      "host": {
                                                                                                                                                                        "value": "Human"
                                                                                                                                                                      },
                                                                                                                                                                      "custom_location": {
                                                                                                                                                                        "confidence": {
                                                                                                                                                                          "Africa": 0.9999999999999999
                                                                                                                                                                        },
                                                                                                                                                                        "entropy": -9.99866855976916e-13,
                                                                                                                                                                        "value": "Africa"
                                                                                                                                                                      },
                                                                                                                                                                      "num_date": {
                                                                                                                                                                        "confidence": [
                                                                                                                                                                          2020.9166666666667,
                                                                                                                                                                          2020.9166666666667
                                                                                                                                                                        ],
                                                                                                                                                                        "value": 2020.9166666666667
                                                                                                                                                                      },
                                                                                                                                                                      "originating_lab": {
                                                                                                                                                                        "value": "1-Laboratory of Microbiology, National Reference Lab, Charles Nicolle Hospital; 2-University of Tunis ElManar, Faculty of Medicine of Tunis, LR99ES09, Tunis, Tunisia"
                                                                                                                                                                      },
                                                                                                                                                                      "pangolin_lineage": {
                                                                                                                                                                        "value": "B.1.177"
                                                                                                                                                                      },
                                                                                                                                                                      "recency": {
                                                                                                                                                                        "value": "Older"
                                                                                                                                                                      },
                                                                                                                                                                      "region": {
                                                                                                                                                                        "value": "Africa"
                                                                                                                                                                      },
                                                                                                                                                                      "region_exposure": {
                                                                                                                                                                        "value": "Africa"
                                                                                                                                                                      },

                                                                                                                                                                      "subclade_membership": {
                                                                                                                                                                        "value": "20E (EU1)"
                                                                                                                                                                      },
                                                                                                                                                                      "submitting_lab": {
                                                                                                                                                                        "value": "1-Clinical and Experimental Pharmacology Lab, LR16SP02, National Center of Pharmacovigilance, University of Tunis El Manar, Tunis, Tunisia. 2-Neurodegenerative diseases and psychiatric troubles, LR18SP03, Razi Hospital, University of Tunis El Manar, Tunis, Tunisia. 3- Ministry of Health, National Observatory of New and Emerging Diseases, 1006, Tunis, Tunisia"
                                                                                                                                                                      },
                                                                                                                                                                      "url": "https://www.gisaid.org"
                                                                                                                                                                    }
                                                                                                                                                                  },
                                                                                                                                                                  {
                                                                                                                                                                    "branch_attrs": {
                                                                                                                                                                      "mutations": {}
                                                                                                                                                                    },
                                                                                                                                                                    "children": [
                                                                                                                                                                      {
                                                                                                                                                                        "branch_attrs": {
                                                                                                                                                                          "mutations": {}
                                                                                                                                                                        },
                                                                                                                                                                        "name": "UnitedArabEmirates/3637/2020",
                                                                                                                                                                        "node_attrs": {

                                                                                                                                                                          "author": {
                                                                                                                                                                            "author": "Al Safar et al et al",
                                                                                                                                                                            "value": "Al Safar et al et al"
                                                                                                                                                                          },
                                                                                                                                                                          "clade_membership": {
                                                                                                                                                                            "value": "20E (EU1)"
                                                                                                                                                                          },
                                                                                                                                                                          "country": {
                                                                                                                                                                            "value": "Asia"
                                                                                                                                                                          },
                                                                                                                                                                          "div": 15,
                                                                                                                                                                          "division": {
                                                                                                                                                                            "value": "Asia"
                                                                                                                                                                          },
                                                                                                                                                                          "division_exposure": {
                                                                                                                                                                            "value": "Asia"
                                                                                                                                                                          },
                                                                                                                                                                          "gisaid_epi_isl": {
                                                                                                                                                                            "value": "EPI_ISL_859797"
                                                                                                                                                                          },
                                                                                                                                                                          "host": {
                                                                                                                                                                            "value": "Human"
                                                                                                                                                                          },
                                                                                                                                                                          "custom_location": {
                                                                                                                                                                            "confidence": {
                                                                                                                                                                              "Asia": 1.0
                                                                                                                                                                            },
                                                                                                                                                                            "entropy": -1.000088900581841e-12,
                                                                                                                                                                            "value": "Asia"
                                                                                                                                                                          },
                                                                                                                                                                          "num_date": {
                                                                                                                                                                            "confidence": [
                                                                                                                                                                              2020.8292349726776,
                                                                                                                                                                              2020.8292349726776
                                                                                                                                                                            ],
                                                                                                                                                                            "value": 2020.8292349726776
                                                                                                                                                                          },
                                                                                                                                                                          "originating_lab": {
                                                                                                                                                                            "value": "BTC, Khalifa University"
                                                                                                                                                                          },
                                                                                                                                                                          "pangolin_lineage": {
                                                                                                                                                                            "value": "B.1.177"
                                                                                                                                                                          },
                                                                                                                                                                          "recency": {
                                                                                                                                                                            "value": "Older"
                                                                                                                                                                          },
                                                                                                                                                                          "region": {
                                                                                                                                                                            "value": "Asia"
                                                                                                                                                                          },
                                                                                                                                                                          "region_exposure": {
                                                                                                                                                                            "value": "Asia"
                                                                                                                                                                          },

                                                                                                                                                                          "subclade_membership": {
                                                                                                                                                                            "value": "20E (EU1)"
                                                                                                                                                                          },
                                                                                                                                                                          "submitting_lab": {
                                                                                                                                                                            "value": "BTC, Khalifa University"
                                                                                                                                                                          },
                                                                                                                                                                          "url": "https://www.gisaid.org"
                                                                                                                                                                        }
                                                                                                                                                                      },
                                                                                                                                                                      {
                                                                                                                                                                        "branch_attrs": {
                                                                                                                                                                          "labels": {
                                                                                                                                                                            "aa": "ORF1b: D275Y"
                                                                                                                                                                          },
                                                                                                                                                                          "mutations": {
                                                                                                                                                                            "ORF1b": [
                                                                                                                                                                              "D275Y"
                                                                                                                                                                            ],
                                                                                                                                                                            "nuc": [
                                                                                                                                                                              "G14290T",
                                                                                                                                                                              "G17280T"
                                                                                                                                                                            ]
                                                                                                                                                                          }
                                                                                                                                                                        },
                                                                                                                                                                        "children": [
                                                                                                                                                                          {
                                                                                                                                                                            "branch_attrs": {
                                                                                                                                                                              "labels": {
                                                                                                                                                                                "aa": "S: G932C"
                                                                                                                                                                              },
                                                                                                                                                                              "mutations": {
                                                                                                                                                                                "S": [
                                                                                                                                                                                  "G932C"
                                                                                                                                                                                ],
                                                                                                                                                                                "nuc": [
                                                                                                                                                                                  "G24356T"
                                                                                                                                                                                ]
                                                                                                                                                                              }
                                                                                                                                                                            },
                                                                                                                                                                            "name": "Tunisia/2285/2021",
                                                                                                                                                                            "node_attrs": {
                                                                                                                                                                              "author": {
                                                                                                                                                                                "author": "Ilhem Boutiba-Ben Boubaker et al",
                                                                                                                                                                                "value": "Ilhem Boutiba-Ben Boubaker et al"
                                                                                                                                                                              },
                                                                                                                                                                              "clade_membership": {
                                                                                                                                                                                "value": "20E (EU1)"
                                                                                                                                                                              },
                                                                                                                                                                              "country": {
                                                                                                                                                                                "value": "Africa"
                                                                                                                                                                              },
                                                                                                                                                                              "div": 18,
                                                                                                                                                                              "division": {
                                                                                                                                                                                "value": "Africa"
                                                                                                                                                                              },
                                                                                                                                                                              "division_exposure": {
                                                                                                                                                                                "value": "Africa"
                                                                                                                                                                              },
                                                                                                                                                                              "gisaid_epi_isl": {
                                                                                                                                                                                "value": "EPI_ISL_803119"
                                                                                                                                                                              },
                                                                                                                                                                              "host": {
                                                                                                                                                                                "value": "Human"
                                                                                                                                                                              },
                                                                                                                                                                              "custom_location": {
                                                                                                                                                                                "confidence": {
                                                                                                                                                                                  "Africa": 1.0
                                                                                                                                                                                },
                                                                                                                                                                                "entropy": -1.000088900581841e-12,
                                                                                                                                                                                "value": "Africa"
                                                                                                                                                                              },
                                                                                                                                                                              "num_date": {
                                                                                                                                                                                "confidence": [
                                                                                                                                                                                  2021.0205479452054,
                                                                                                                                                                                  2021.0205479452054
                                                                                                                                                                                ],
                                                                                                                                                                                "value": 2021.0205479452054
                                                                                                                                                                              },
                                                                                                                                                                              "originating_lab": {
                                                                                                                                                                                "value": "Laboratory of Microbiology, National Reference Lab, Charles Nicolle Hospital; 2-University of Tunis ElManar, Faculty of Medicine of Tunis, LR99ES09, Tunis, Tunisia"
                                                                                                                                                                              },
                                                                                                                                                                              "pangolin_lineage": {
                                                                                                                                                                                "value": "B.1.177"
                                                                                                                                                                              },
                                                                                                                                                                              "recency": {
                                                                                                                                                                                "value": "Older"
                                                                                                                                                                              },
                                                                                                                                                                              "region": {
                                                                                                                                                                                "value": "Africa"
                                                                                                                                                                              },
                                                                                                                                                                              "region_exposure": {
                                                                                                                                                                                "value": "Africa"
                                                                                                                                                                              },

                                                                                                                                                                              "subclade_membership": {
                                                                                                                                                                                "value": "20E (EU1)"
                                                                                                                                                                              },
                                                                                                                                                                              "submitting_lab": {
                                                                                                                                                                                "value": "Clinical and Experimental Pharmacology Lab, LR16SP02, National Center of Pharmacovigilance, University of Tunis El Manar, Tunis, Tunisia. 2-Neurodegenerative diseases and psychiatric troubles, LR18SP03, Razi Hospital, University of Tunis El Manar, Tunis, Tunisia. 3- Ministry of Health, National Observatory of New and Emerging Diseases, 1006, Tunis, Tunisia"
                                                                                                                                                                              },
                                                                                                                                                                              "url": "https://www.gisaid.org"
                                                                                                                                                                            }
                                                                                                                                                                          },
                                                                                                                                                                          {
                                                                                                                                                                            "branch_attrs": {
                                                                                                                                                                              "mutations": {}
                                                                                                                                                                            },
                                                                                                                                                                            "name": "Tunisia/21-2249/2021",
                                                                                                                                                                            "node_attrs": {
                                                                                                                                                                              "author": {
                                                                                                                                                                                "author": "Ilhem Boutiba-Ben Boubaker et al",
                                                                                                                                                                                "value": "Ilhem Boutiba-Ben Boubaker et al"
                                                                                                                                                                              },
                                                                                                                                                                              "clade_membership": {
                                                                                                                                                                                "value": "20E (EU1)"
                                                                                                                                                                              },
                                                                                                                                                                              "country": {
                                                                                                                                                                                "value": "Africa"
                                                                                                                                                                              },
                                                                                                                                                                              "div": 17,
                                                                                                                                                                              "division": {
                                                                                                                                                                                "value": "Africa"
                                                                                                                                                                              },
                                                                                                                                                                              "division_exposure": {
                                                                                                                                                                                "value": "Africa"
                                                                                                                                                                              },
                                                                                                                                                                              "gisaid_epi_isl": {
                                                                                                                                                                                "value": "EPI_ISL_803851"
                                                                                                                                                                              },
                                                                                                                                                                              "host": {
                                                                                                                                                                                "value": "Human"
                                                                                                                                                                              },
                                                                                                                                                                              "custom_location": {
                                                                                                                                                                                "confidence": {
                                                                                                                                                                                  "Africa": 1.0
                                                                                                                                                                                },
                                                                                                                                                                                "entropy": -1.000088900581841e-12,
                                                                                                                                                                                "value": "Africa"
                                                                                                                                                                              },
                                                                                                                                                                              "num_date": {
                                                                                                                                                                                "confidence": [
                                                                                                                                                                                  2021.0205479452054,
                                                                                                                                                                                  2021.0205479452054
                                                                                                                                                                                ],
                                                                                                                                                                                "value": 2021.0205479452054
                                                                                                                                                                              },
                                                                                                                                                                              "originating_lab": {
                                                                                                                                                                                "value": "Laboratory of Microbiology, National Reference Lab, Charles Nicolle Hospital; 2-University of Tunis ElManar, Faculty of Medicine of Tunis, LR99ES09, Tunis, Tunisia"
                                                                                                                                                                              },
                                                                                                                                                                              "pangolin_lineage": {
                                                                                                                                                                                "value": "B.1.177"
                                                                                                                                                                              },
                                                                                                                                                                              "recency": {
                                                                                                                                                                                "value": "Older"
                                                                                                                                                                              },
                                                                                                                                                                              "region": {
                                                                                                                                                                                "value": "Africa"
                                                                                                                                                                              },
                                                                                                                                                                              "region_exposure": {
                                                                                                                                                                                "value": "Africa"
                                                                                                                                                                              },

                                                                                                                                                                              "subclade_membership": {
                                                                                                                                                                                "value": "20E (EU1)"
                                                                                                                                                                              },
                                                                                                                                                                              "submitting_lab": {
                                                                                                                                                                                "value": "Clinical and Experimental Pharmacology Lab, LR16SP02, National Center of Pharmacovigilance, University of Tunis El Manar, Tunis, Tunisia. 2-Neurodegenerative diseases and psychiatric troubles, LR18SP03, Razi Hospital, University of Tunis El Manar, Tunis, Tunisia. 3- Ministry of Health, National Observatory of New and Emerging Diseases, 1006, Tunis, Tunisia"
                                                                                                                                                                              },
                                                                                                                                                                              "url": "https://www.gisaid.org"
                                                                                                                                                                            }
                                                                                                                                                                          }
                                                                                                                                                                        ],
                                                                                                                                                                        "name": "NODE_0000829",
                                                                                                                                                                        "node_attrs": {
                                                                                                                                                                          "clade_membership": {
                                                                                                                                                                            "value": "20E (EU1)"
                                                                                                                                                                          },
                                                                                                                                                                          "div": 17,
                                                                                                                                                                          "custom_location": {
                                                                                                                                                                            "confidence": {
                                                                                                                                                                              "Africa": 0.9958485403870004,
                                                                                                                                                                              "Asia": 0.0014174157954151157,
                                                                                                                                                                              "Europe": 0.002321810529622016
                                                                                                                                                                            },
                                                                                                                                                                            "entropy": 0.03080465364140479,
                                                                                                                                                                            "value": "Africa"
                                                                                                                                                                          },
                                                                                                                                                                          "num_date": {
                                                                                                                                                                            "confidence": [
                                                                                                                                                                              2020.9331509102033,
                                                                                                                                                                              2021.0162233751223
                                                                                                                                                                            ],
                                                                                                                                                                            "value": 2020.9902106625489
                                                                                                                                                                          },
                                                                                                                                                                          "subclade_membership": {
                                                                                                                                                                            "value": "20E (EU1)"
                                                                                                                                                                          }
                                                                                                                                                                        }
                                                                                                                                                                      }
                                                                                                                                                                    ],
                                                                                                                                                                    "name": "NODE_0001481",
                                                                                                                                                                    "node_attrs": {
                                                                                                                                                                      "clade_membership": {
                                                                                                                                                                        "value": "20E (EU1)"
                                                                                                                                                                      },
                                                                                                                                                                      "div": 15,
                                                                                                                                                                      "custom_location": {
                                                                                                                                                                        "confidence": {
                                                                                                                                                                          "Africa": 0.9380795065593953,
                                                                                                                                                                          "Asia": 0.03847470873955603,
                                                                                                                                                                          "Europe": 0.019892262727786183,
                                                                                                                                                                          "South America": 0.0034237529195919776
                                                                                                                                                                        },
                                                                                                                                                                        "entropy": 0.28393580128452806,
                                                                                                                                                                        "value": "Africa"
                                                                                                                                                                      },
                                                                                                                                                                      "num_date": {
                                                                                                                                                                        "confidence": [
                                                                                                                                                                          2020.7833496761082,
                                                                                                                                                                          2020.8292349726776
                                                                                                                                                                        ],
                                                                                                                                                                        "value": 2020.8292349726776
                                                                                                                                                                      },
                                                                                                                                                                      "subclade_membership": {
                                                                                                                                                                        "value": "20E (EU1)"
                                                                                                                                                                      }
                                                                                                                                                                    }
                                                                                                                                                                  }
                                                                                                                                                                ],
                                                                                                                                                                "name": "NODE_0001480",
                                                                                                                                                                "node_attrs": {
                                                                                                                                                                  "clade_membership": {
                                                                                                                                                                    "value": "20E (EU1)"
                                                                                                                                                                  },
                                                                                                                                                                  "div": 15,
                                                                                                                                                                  "custom_location": {
                                                                                                                                                                    "confidence": {
                                                                                                                                                                      "Africa": 0.9954573356690269,
                                                                                                                                                                      "Asia": 0.0015314958583207974,
                                                                                                                                                                      "Europe": 0.002567054202771984
                                                                                                                                                                    },
                                                                                                                                                                    "entropy": 0.03327343789939934,
                                                                                                                                                                    "value": "Africa"
                                                                                                                                                                  },
                                                                                                                                                                  "num_date": {
                                                                                                                                                                    "confidence": [
                                                                                                                                                                      2020.4578843332195,
                                                                                                                                                                      2020.8268351959034
                                                                                                                                                                    ],
                                                                                                                                                                    "value": 2020.7884387675172
                                                                                                                                                                  },
                                                                                                                                                                  "subclade_membership": {
                                                                                                                                                                    "value": "20E (EU1)"
                                                                                                                                                                  }
                                                                                                                                                                }
                                                                                                                                                              }
                                                                                                                                                            ],
                                                                                                                                                            "name": "NODE_0001478",
                                                                                                                                                            "node_attrs": {
                                                                                                                                                              "clade_membership": {
                                                                                                                                                                "value": "20E (EU1)"
                                                                                                                                                              },
                                                                                                                                                              "div": 15,
                                                                                                                                                              "custom_location": {
                                                                                                                                                                "confidence": {
                                                                                                                                                                  "Africa": 0.9986537284904189,
                                                                                                                                                                  "Europe": 0.0010237178819534913
                                                                                                                                                                },
                                                                                                                                                                "entropy": 0.011238095936371841,
                                                                                                                                                                "value": "Africa"
                                                                                                                                                              },
                                                                                                                                                              "num_date": {
                                                                                                                                                                "confidence": [
                                                                                                                                                                  2020.4396175626896,
                                                                                                                                                                  2020.8217864233961
                                                                                                                                                                ],
                                                                                                                                                                "value": 2020.7499606962256
                                                                                                                                                              },
                                                                                                                                                              "subclade_membership": {
                                                                                                                                                                "value": "20E (EU1)"
                                                                                                                                                              }
                                                                                                                                                            }
                                                                                                                                                          }
                                                                                                                                                        ],
                                                                                                                                                        "name": "NODE_0001477",
                                                                                                                                                        "node_attrs": {
                                                                                                                                                          "clade_membership": {
                                                                                                                                                            "value": "20E (EU1)"
                                                                                                                                                          },
                                                                                                                                                          "div": 15,
                                                                                                                                                          "custom_location": {
                                                                                                                                                            "confidence": {
                                                                                                                                                              "Africa": 0.995270876070533,
                                                                                                                                                              "Europe": 0.004029427140584802
                                                                                                                                                            },
                                                                                                                                                            "entropy": 0.032570654975094725,
                                                                                                                                                            "value": "Africa"
                                                                                                                                                          },
                                                                                                                                                          "num_date": {
                                                                                                                                                            "confidence": [
                                                                                                                                                              2020.5084125167732,
                                                                                                                                                              2020.814654349279
                                                                                                                                                            ],
                                                                                                                                                            "value": 2020.5931334752026
                                                                                                                                                          },
                                                                                                                                                          "subclade_membership": {
                                                                                                                                                            "value": "20E (EU1)"
                                                                                                                                                          }
                                                                                                                                                        }
                                                                                                                                                      }
                                                                                                                                                    ],
                                                                                                                                                    "name": "NODE_0000823",
                                                                                                                                                    "node_attrs": {
                                                                                                                                                      "clade_membership": {
                                                                                                                                                        "value": "20E (EU1)"
                                                                                                                                                      },
                                                                                                                                                      "div": 15,
                                                                                                                                                      "custom_location": {
                                                                                                                                                        "confidence": {
                                                                                                                                                          "Africa": 0.9407331091351729,
                                                                                                                                                          "Asia": 0.0028785601443828356,
                                                                                                                                                          "Europe": 0.05280758139655077,
                                                                                                                                                          "South America": 0.0034129636797246674
                                                                                                                                                        },
                                                                                                                                                        "entropy": 0.2505745535266136,
                                                                                                                                                        "value": "Africa"
                                                                                                                                                      },
                                                                                                                                                      "num_date": {
                                                                                                                                                        "confidence": [
                                                                                                                                                          2020.4590372870382,
                                                                                                                                                          2020.5160968863627
                                                                                                                                                        ],
                                                                                                                                                        "value": 2020.4897198475596
                                                                                                                                                      },
                                                                                                                                                      "subclade_membership": {
                                                                                                                                                        "value": "20E (EU1)"
                                                                                                                                                      }
                                                                                                                                                    }
                                                                                                                                                  }
                                                                                                                                                ],
                                                                                                                                                "name": "NODE_0000819",
                                                                                                                                                "node_attrs": {
                                                                                                                                                  "clade_membership": {
                                                                                                                                                    "value": "20E (EU1)"
                                                                                                                                                  },
                                                                                                                                                  "div": 13,
                                                                                                                                                  "custom_location": {
                                                                                                                                                    "confidence": {
                                                                                                                                                      "Africa": 0.13271944424241852,
                                                                                                                                                      "Asia": 0.0318133772257953,
                                                                                                                                                      "Europe": 0.8083778873467532,
                                                                                                                                                      "South America": 0.02590023280801392
                                                                                                                                                    },
                                                                                                                                                    "entropy": 0.6530302968191095,
                                                                                                                                                    "value": "Europe"
                                                                                                                                                  },
                                                                                                                                                  "num_date": {
                                                                                                                                                    "confidence": [
                                                                                                                                                      2020.440325486259,
                                                                                                                                                      2020.5106338912644
                                                                                                                                                    ],
                                                                                                                                                    "value": 2020.4713006231657
                                                                                                                                                  },
                                                                                                                                                  "subclade_membership": {
                                                                                                                                                    "value": "20E (EU1)"
                                                                                                                                                  }
                                                                                                                                                }
                                                                                                                                              },
                                                                                                                                              {
                                                                                                                                                "branch_attrs": {
                                                                                                                                                  "mutations": {}
                                                                                                                                                },
                                                                                                                                                "children": [
                                                                                                                                                  {
                                                                                                                                                    "branch_attrs": {
                                                                                                                                                      "labels": {
                                                                                                                                                        "aa": "N: P365S"
                                                                                                                                                      },
                                                                                                                                                      "mutations": {
                                                                                                                                                        "N": [
                                                                                                                                                          "P365S"
                                                                                                                                                        ],
                                                                                                                                                        "nuc": [
                                                                                                                                                          "C29366T"
                                                                                                                                                        ]
                                                                                                                                                      }
                                                                                                                                                    },
                                                                                                                                                    "children": [
                                                                                                                                                      {
                                                                                                                                                        "branch_attrs": {
                                                                                                                                                          "labels": {
                                                                                                                                                            "aa": "ORF1a: H1108Y; S: D1163Y, G1167V"
                                                                                                                                                          },
                                                                                                                                                          "mutations": {
                                                                                                                                                            "ORF1a": [
                                                                                                                                                              "H1108Y"
                                                                                                                                                            ],
                                                                                                                                                            "S": [
                                                                                                                                                              "D1163Y",
                                                                                                                                                              "G1167V"
                                                                                                                                                            ],
                                                                                                                                                            "nuc": [
                                                                                                                                                              "C3587T",
                                                                                                                                                              "G25049T",
                                                                                                                                                              "G25062T",
                                                                                                                                                              "C28657T"
                                                                                                                                                            ]
                                                                                                                                                          }
                                                                                                                                                        },
                                                                                                                                                        "name": "Netherlands/LI-MUMC-165/2020",
                                                                                                                                                        "node_attrs": {

                                                                                                                                                          "author": {
                                                                                                                                                            "author": "Jozef Dingemans* et al",
                                                                                                                                                            "value": "Jozef Dingemans* et al"
                                                                                                                                                          },
                                                                                                                                                          "clade_membership": {
                                                                                                                                                            "value": "20E (EU1)"
                                                                                                                                                          },
                                                                                                                                                          "country": {
                                                                                                                                                            "value": "Europe"
                                                                                                                                                          },
                                                                                                                                                          "div": 16,
                                                                                                                                                          "division": {
                                                                                                                                                            "value": "Europe"
                                                                                                                                                          },
                                                                                                                                                          "division_exposure": {
                                                                                                                                                            "value": "Europe"
                                                                                                                                                          },
                                                                                                                                                          "gisaid_epi_isl": {
                                                                                                                                                            "value": "EPI_ISL_965792"
                                                                                                                                                          },
                                                                                                                                                          "host": {
                                                                                                                                                            "value": "Human"
                                                                                                                                                          },
                                                                                                                                                          "custom_location": {
                                                                                                                                                            "confidence": {
                                                                                                                                                              "Europe": 1.0
                                                                                                                                                            },
                                                                                                                                                            "entropy": -1.000088900581841e-12,
                                                                                                                                                            "value": "Europe"
                                                                                                                                                          },
                                                                                                                                                          "num_date": {
                                                                                                                                                            "confidence": [
                                                                                                                                                              2020.6188524590164,
                                                                                                                                                              2020.6188524590164
                                                                                                                                                            ],
                                                                                                                                                            "value": 2020.6188524590164
                                                                                                                                                          },
                                                                                                                                                          "originating_lab": {
                                                                                                                                                            "value": "Dutch COVID-19 response team"
                                                                                                                                                          },
                                                                                                                                                          "pangolin_lineage": {
                                                                                                                                                            "value": "B.1.177"
                                                                                                                                                          },
                                                                                                                                                          "recency": {
                                                                                                                                                            "value": "One month ago"
                                                                                                                                                          },
                                                                                                                                                          "region": {
                                                                                                                                                            "value": "Europe"
                                                                                                                                                          },
                                                                                                                                                          "region_exposure": {
                                                                                                                                                            "value": "Europe"
                                                                                                                                                          },

                                                                                                                                                          "subclade_membership": {
                                                                                                                                                            "value": "20E (EU1)"
                                                                                                                                                          },
                                                                                                                                                          "submitting_lab": {
                                                                                                                                                            "value": "Medical Microbiology, Maastricht University Medical Centre"
                                                                                                                                                          },
                                                                                                                                                          "url": "https://www.gisaid.org"
                                                                                                                                                        }
                                                                                                                                                      },
                                                                                                                                                      {
                                                                                                                                                        "branch_attrs": {
                                                                                                                                                          "mutations": {}
                                                                                                                                                        },
                                                                                                                                                        "children": [
                                                                                                                                                          {
                                                                                                                                                            "branch_attrs": {
                                                                                                                                                              "labels": {
                                                                                                                                                                "aa": "ORF1a: L628F, T2274I, V3524F; S: S50L, E132K, G639S"
                                                                                                                                                              },
                                                                                                                                                              "mutations": {
                                                                                                                                                                "ORF1a": [
                                                                                                                                                                  "L628F",
                                                                                                                                                                  "T2274I",
                                                                                                                                                                  "V3524F"
                                                                                                                                                                ],
                                                                                                                                                                "S": [
                                                                                                                                                                  "S50L",
                                                                                                                                                                  "E132K",
                                                                                                                                                                  "G639S"
                                                                                                                                                                ],
                                                                                                                                                                "nuc": [
                                                                                                                                                                  "C2147T",
                                                                                                                                                                  "C7086T",
                                                                                                                                                                  "G10835T",
                                                                                                                                                                  "C21711T",
                                                                                                                                                                  "G21956A",
                                                                                                                                                                  "G23477A"
                                                                                                                                                                ]
                                                                                                                                                              }
                                                                                                                                                            },
                                                                                                                                                            "name": "Italy/CAM-TIGEM-1607/2020",
                                                                                                                                                            "node_attrs": {

                                                                                                                                                              "author": {
                                                                                                                                                                "author": "Antonio Grimaldi et al",
                                                                                                                                                                "value": "Antonio Grimaldi et al"
                                                                                                                                                              },
                                                                                                                                                              "clade_membership": {
                                                                                                                                                                "value": "20E (EU1)"
                                                                                                                                                              },
                                                                                                                                                              "country": {
                                                                                                                                                                "value": "Europe"
                                                                                                                                                              },
                                                                                                                                                              "div": 18,
                                                                                                                                                              "division": {
                                                                                                                                                                "value": "Europe"
                                                                                                                                                              },
                                                                                                                                                              "division_exposure": {
                                                                                                                                                                "value": "Europe"
                                                                                                                                                              },
                                                                                                                                                              "gisaid_epi_isl": {
                                                                                                                                                                "value": "EPI_ISL_1086089"
                                                                                                                                                              },
                                                                                                                                                              "host": {
                                                                                                                                                                "value": "Human"
                                                                                                                                                              },
                                                                                                                                                              "custom_location": {
                                                                                                                                                                "confidence": {
                                                                                                                                                                  "Europe": 0.9999999999999999
                                                                                                                                                                },
                                                                                                                                                                "entropy": -9.99866855976916e-13,
                                                                                                                                                                "value": "Europe"
                                                                                                                                                              },
                                                                                                                                                              "num_date": {
                                                                                                                                                                "confidence": [
                                                                                                                                                                  2020.9658469945355,
                                                                                                                                                                  2020.9658469945355
                                                                                                                                                                ],
                                                                                                                                                                "value": 2020.9658469945355
                                                                                                                                                              },
                                                                                                                                                              "originating_lab": {
                                                                                                                                                                "value": "IZSM"
                                                                                                                                                              },
                                                                                                                                                              "pangolin_lineage": {
                                                                                                                                                                "value": "B.1.177"
                                                                                                                                                              },
                                                                                                                                                              "recency": {
                                                                                                                                                                "value": "3-7 days ago"
                                                                                                                                                              },
                                                                                                                                                              "region": {
                                                                                                                                                                "value": "Europe"
                                                                                                                                                              },
                                                                                                                                                              "region_exposure": {
                                                                                                                                                                "value": "Europe"
                                                                                                                                                              },

                                                                                                                                                              "subclade_membership": {
                                                                                                                                                                "value": "20E (EU1)"
                                                                                                                                                              },
                                                                                                                                                              "submitting_lab": {
                                                                                                                                                                "value": "TIGEM"
                                                                                                                                                              },
                                                                                                                                                              "url": "https://www.gisaid.org"
                                                                                                                                                            }
                                                                                                                                                          },
                                                                                                                                                          {
                                                                                                                                                            "branch_attrs": {
                                                                                                                                                              "labels": {
                                                                                                                                                                "aa": "ORF1a: I431M; ORF1b: T1274I, K1873N"
                                                                                                                                                              },
                                                                                                                                                              "mutations": {
                                                                                                                                                                "ORF1a": [
                                                                                                                                                                  "I431M"
                                                                                                                                                                ],
                                                                                                                                                                "ORF1b": [
                                                                                                                                                                  "T1274I",
                                                                                                                                                                  "K1873N"
                                                                                                                                                                ],
                                                                                                                                                                "nuc": [
                                                                                                                                                                  "A1558G",
                                                                                                                                                                  "C17288T",
                                                                                                                                                                  "G19086T",
                                                                                                                                                                  "C19269T",
                                                                                                                                                                  "C28708T"
                                                                                                                                                                ]
                                                                                                                                                              }
                                                                                                                                                            },
                                                                                                                                                            "children": [
                                                                                                                                                              {
                                                                                                                                                                "branch_attrs": {
                                                                                                                                                                  "mutations": {
                                                                                                                                                                    "nuc": [
                                                                                                                                                                      "C2695T"
                                                                                                                                                                    ]
                                                                                                                                                                  }
                                                                                                                                                                },
                                                                                                                                                                "name": "Germany/SL-SU-10475025/2021",
                                                                                                                                                                "node_attrs": {

                                                                                                                                                                  "author": {
                                                                                                                                                                    "author": "Kathrin Kattler et al",
                                                                                                                                                                    "value": "Kathrin Kattler et al"
                                                                                                                                                                  },
                                                                                                                                                                  "clade_membership": {
                                                                                                                                                                    "value": "20E (EU1)"
                                                                                                                                                                  },
                                                                                                                                                                  "country": {
                                                                                                                                                                    "value": "Europe"
                                                                                                                                                                  },
                                                                                                                                                                  "div": 18,
                                                                                                                                                                  "division": {
                                                                                                                                                                    "value": "Europe"
                                                                                                                                                                  },
                                                                                                                                                                  "division_exposure": {
                                                                                                                                                                    "value": "Europe"
                                                                                                                                                                  },
                                                                                                                                                                  "gisaid_epi_isl": {
                                                                                                                                                                    "value": "EPI_ISL_1091116"
                                                                                                                                                                  },
                                                                                                                                                                  "host": {
                                                                                                                                                                    "value": "Human"
                                                                                                                                                                  },
                                                                                                                                                                  "custom_location": {
                                                                                                                                                                    "confidence": {
                                                                                                                                                                      "Europe": 1.0
                                                                                                                                                                    },
                                                                                                                                                                    "entropy": -1.000088900581841e-12,
                                                                                                                                                                    "value": "Europe"
                                                                                                                                                                  },
                                                                                                                                                                  "num_date": {
                                                                                                                                                                    "confidence": [
                                                                                                                                                                      2021.0808219178082,
                                                                                                                                                                      2021.0808219178082
                                                                                                                                                                    ],
                                                                                                                                                                    "value": 2021.0808219178082
                                                                                                                                                                  },
                                                                                                                                                                  "originating_lab": {
                                                                                                                                                                    "value": "Virology, Universit\u00e4tsklinikum des Saarlandes"
                                                                                                                                                                  },
                                                                                                                                                                  "pangolin_lineage": {
                                                                                                                                                                    "value": "B.1.177"
                                                                                                                                                                  },
                                                                                                                                                                  "recency": {
                                                                                                                                                                    "value": "3-7 days ago"
                                                                                                                                                                  },
                                                                                                                                                                  "region": {
                                                                                                                                                                    "value": "Europe"
                                                                                                                                                                  },
                                                                                                                                                                  "region_exposure": {
                                                                                                                                                                    "value": "Europe"
                                                                                                                                                                  },

                                                                                                                                                                  "subclade_membership": {
                                                                                                                                                                    "value": "20E (EU1)"
                                                                                                                                                                  },
                                                                                                                                                                  "submitting_lab": {
                                                                                                                                                                    "value": "Epigenetics, Saarland University"
                                                                                                                                                                  },
                                                                                                                                                                  "url": "https://www.gisaid.org"
                                                                                                                                                                }
                                                                                                                                                              },
                                                                                                                                                              {
                                                                                                                                                                "branch_attrs": {
                                                                                                                                                                  "mutations": {
                                                                                                                                                                    "nuc": [
                                                                                                                                                                      "T6286C"
                                                                                                                                                                    ]
                                                                                                                                                                  }
                                                                                                                                                                },
                                                                                                                                                                "name": "Germany/SL-SU-30051027/2021",
                                                                                                                                                                "node_attrs": {

                                                                                                                                                                  "author": {
                                                                                                                                                                    "author": "Kathrin Kattler et al",
                                                                                                                                                                    "value": "Kathrin Kattler et al"
                                                                                                                                                                  },
                                                                                                                                                                  "clade_membership": {
                                                                                                                                                                    "value": "20E (EU1)"
                                                                                                                                                                  },
                                                                                                                                                                  "country": {
                                                                                                                                                                    "value": "Europe"
                                                                                                                                                                  },
                                                                                                                                                                  "div": 18,
                                                                                                                                                                  "division": {
                                                                                                                                                                    "value": "Europe"
                                                                                                                                                                  },
                                                                                                                                                                  "division_exposure": {
                                                                                                                                                                    "value": "Europe"
                                                                                                                                                                  },
                                                                                                                                                                  "gisaid_epi_isl": {
                                                                                                                                                                    "value": "EPI_ISL_1091175"
                                                                                                                                                                  },
                                                                                                                                                                  "host": {
                                                                                                                                                                    "value": "Human"
                                                                                                                                                                  },
                                                                                                                                                                  "custom_location": {
                                                                                                                                                                    "confidence": {
                                                                                                                                                                      "Europe": 1.0
                                                                                                                                                                    },
                                                                                                                                                                    "entropy": -1.000088900581841e-12,
                                                                                                                                                                    "value": "Europe"
                                                                                                                                                                  },
                                                                                                                                                                  "num_date": {
                                                                                                                                                                    "confidence": [
                                                                                                                                                                      2021.1191780821919,
                                                                                                                                                                      2021.1191780821919
                                                                                                                                                                    ],
                                                                                                                                                                    "value": 2021.1191780821919
                                                                                                                                                                  },
                                                                                                                                                                  "originating_lab": {
                                                                                                                                                                    "value": "Virology, Universit\u00e4tsklinikum des Saarlandes"
                                                                                                                                                                  },
                                                                                                                                                                  "pangolin_lineage": {
                                                                                                                                                                    "value": "B.1.177"
                                                                                                                                                                  },
                                                                                                                                                                  "recency": {
                                                                                                                                                                    "value": "3-7 days ago"
                                                                                                                                                                  },
                                                                                                                                                                  "region": {
                                                                                                                                                                    "value": "Europe"
                                                                                                                                                                  },
                                                                                                                                                                  "region_exposure": {
                                                                                                                                                                    "value": "Europe"
                                                                                                                                                                  },

                                                                                                                                                                  "subclade_membership": {
                                                                                                                                                                    "value": "20E (EU1)"
                                                                                                                                                                  },
                                                                                                                                                                  "submitting_lab": {
                                                                                                                                                                    "value": "Epigenetics, Saarland University"
                                                                                                                                                                  },
                                                                                                                                                                  "url": "https://www.gisaid.org"
                                                                                                                                                                }
                                                                                                                                                              }
                                                                                                                                                            ],
                                                                                                                                                            "name": "NODE_0000778",
                                                                                                                                                            "node_attrs": {
                                                                                                                                                              "clade_membership": {
                                                                                                                                                                "value": "20E (EU1)"
                                                                                                                                                              },
                                                                                                                                                              "div": 17,
                                                                                                                                                              "custom_location": {
                                                                                                                                                                "confidence": {
                                                                                                                                                                  "Asia": 0.003235400210037612,
                                                                                                                                                                  "Europe": 0.9935682930319603,
                                                                                                                                                                  "South America": 0.0019430398337240663
                                                                                                                                                                },
                                                                                                                                                                "entropy": 0.04646328978414302,
                                                                                                                                                                "value": "Europe"
                                                                                                                                                              },
                                                                                                                                                              "num_date": {
                                                                                                                                                                "confidence": [
                                                                                                                                                                  2020.914227480801,
                                                                                                                                                                  2021.0808219178082
                                                                                                                                                                ],
                                                                                                                                                                "value": 2021.0498373405646
                                                                                                                                                              },
                                                                                                                                                              "subclade_membership": {
                                                                                                                                                                "value": "20E (EU1)"
                                                                                                                                                              }
                                                                                                                                                            }
                                                                                                                                                          }
                                                                                                                                                        ],
                                                                                                                                                        "name": "NODE_0001470",
                                                                                                                                                        "node_attrs": {
                                                                                                                                                          "clade_membership": {
                                                                                                                                                            "value": "20E (EU1)"
                                                                                                                                                          },
                                                                                                                                                          "div": 12,
                                                                                                                                                          "custom_location": {
                                                                                                                                                            "confidence": {
                                                                                                                                                              "Asia": 0.003862943623226111,
                                                                                                                                                              "Europe": 0.9924804220725651,
                                                                                                                                                              "South America": 0.0022541506111597815
                                                                                                                                                            },
                                                                                                                                                            "entropy": 0.053012758542371474,
                                                                                                                                                            "value": "Europe"
                                                                                                                                                          },
                                                                                                                                                          "num_date": {
                                                                                                                                                            "confidence": [
                                                                                                                                                              2020.3917756217793,
                                                                                                                                                              2020.9279876487826
                                                                                                                                                            ],
                                                                                                                                                            "value": 2020.594084945217
                                                                                                                                                          },
                                                                                                                                                          "subclade_membership": {
                                                                                                                                                            "value": "20E (EU1)"
                                                                                                                                                          }
                                                                                                                                                        }
                                                                                                                                                      }
                                                                                                                                                    ],
                                                                                                                                                    "name": "NODE_0000776",
                                                                                                                                                    "node_attrs": {
                                                                                                                                                      "clade_membership": {
                                                                                                                                                        "value": "20E (EU1)"
                                                                                                                                                      },
                                                                                                                                                      "div": 12,
                                                                                                                                                      "custom_location": {
                                                                                                                                                        "confidence": {
                                                                                                                                                          "Africa": 0.0010269727474357263,
                                                                                                                                                          "Asia": 0.004490585613230022,
                                                                                                                                                          "Europe": 0.9914904069830657,
                                                                                                                                                          "South America": 0.0024737101043069394
                                                                                                                                                        },
                                                                                                                                                        "entropy": 0.05894055795475195,
                                                                                                                                                        "value": "Europe"
                                                                                                                                                      },
                                                                                                                                                      "num_date": {
                                                                                                                                                        "confidence": [
                                                                                                                                                          2020.4195381630902,
                                                                                                                                                          2020.6068520804467
                                                                                                                                                        ],
                                                                                                                                                        "value": 2020.514764138993
                                                                                                                                                      },
                                                                                                                                                      "subclade_membership": {
                                                                                                                                                        "value": "20E (EU1)"
                                                                                                                                                      }
                                                                                                                                                    }
                                                                                                                                                  },
                                                                                                                                                  {
                                                                                                                                                    "branch_attrs": {
                                                                                                                                                      "mutations": {}
                                                                                                                                                    },
                                                                                                                                                    "children": [
                                                                                                                                                      {
                                                                                                                                                        "branch_attrs": {
                                                                                                                                                          "labels": {
                                                                                                                                                            "aa": "ORF8: H40Y; S: S256L"
                                                                                                                                                          },
                                                                                                                                                          "mutations": {
                                                                                                                                                            "ORF8": [
                                                                                                                                                              "H40Y"
                                                                                                                                                            ],
                                                                                                                                                            "S": [
                                                                                                                                                              "S256L"
                                                                                                                                                            ],
                                                                                                                                                            "nuc": [
                                                                                                                                                              "T3247C",
                                                                                                                                                              "C7834T",
                                                                                                                                                              "C22329T",
                                                                                                                                                              "C28011T"
                                                                                                                                                            ]
                                                                                                                                                          }
                                                                                                                                                        },
                                                                                                                                                        "children": [
                                                                                                                                                          {
                                                                                                                                                            "branch_attrs": {
                                                                                                                                                              "labels": {
                                                                                                                                                                "aa": "N: T141I; ORF1a: S479F, V2340I"
                                                                                                                                                              },
                                                                                                                                                              "mutations": {
                                                                                                                                                                "N": [
                                                                                                                                                                  "T141I"
                                                                                                                                                                ],
                                                                                                                                                                "ORF1a": [
                                                                                                                                                                  "S479F",
                                                                                                                                                                  "V2340I"
                                                                                                                                                                ],
                                                                                                                                                                "nuc": [
                                                                                                                                                                  "C1701T",
                                                                                                                                                                  "G7283A",
                                                                                                                                                                  "C28695T"
                                                                                                                                                                ]
                                                                                                                                                              }
                                                                                                                                                            },
                                                                                                                                                            "name": "Australia/WA376/2020",
                                                                                                                                                            "node_attrs": {
                                                                                                                                                              "author": {
                                                                                                                                                                "author": "PathWest Laboratory Medicine WA Microbial Surveillance Unit et al",
                                                                                                                                                                "value": "PathWest Laboratory Medicine WA Microbial Surveillance Unit et al"
                                                                                                                                                              },
                                                                                                                                                              "clade_membership": {
                                                                                                                                                                "value": "20E (EU1)"
                                                                                                                                                              },
                                                                                                                                                              "country": {
                                                                                                                                                                "value": "Oceania"
                                                                                                                                                              },
                                                                                                                                                              "div": 18,
                                                                                                                                                              "division": {
                                                                                                                                                                "value": "Oceania"
                                                                                                                                                              },
                                                                                                                                                              "division_exposure": {
                                                                                                                                                                "value": "Oceania"
                                                                                                                                                              },
                                                                                                                                                              "gisaid_epi_isl": {
                                                                                                                                                                "value": "EPI_ISL_605853"
                                                                                                                                                              },
                                                                                                                                                              "host": {
                                                                                                                                                                "value": "Human"
                                                                                                                                                              },
                                                                                                                                                              "custom_location": {
                                                                                                                                                                "confidence": {
                                                                                                                                                                  "Oceania": 1.0
                                                                                                                                                                },
                                                                                                                                                                "entropy": -1.000088900581841e-12,
                                                                                                                                                                "value": "Oceania"
                                                                                                                                                              },
                                                                                                                                                              "num_date": {
                                                                                                                                                                "confidence": [
                                                                                                                                                                  2020.8046448087432,
                                                                                                                                                                  2020.8046448087432
                                                                                                                                                                ],
                                                                                                                                                                "value": 2020.8046448087432
                                                                                                                                                              },
                                                                                                                                                              "originating_lab": {
                                                                                                                                                                "value": "PathWest Laboratory Medicine WA"
                                                                                                                                                              },
                                                                                                                                                              "pangolin_lineage": {
                                                                                                                                                                "value": "B.1.177"
                                                                                                                                                              },
                                                                                                                                                              "recency": {
                                                                                                                                                                "value": "Older"
                                                                                                                                                              },
                                                                                                                                                              "region": {
                                                                                                                                                                "value": "Oceania"
                                                                                                                                                              },
                                                                                                                                                              "region_exposure": {
                                                                                                                                                                "value": "Oceania"
                                                                                                                                                              },
                                                                                                                                                              "subclade_membership": {
                                                                                                                                                                "value": "20E (EU1)"
                                                                                                                                                              },
                                                                                                                                                              "submitting_lab": {
                                                                                                                                                                "value": "PathWest Laboratory Medicine WA Microbial Surveillance Unit"
                                                                                                                                                              },
                                                                                                                                                              "url": "https://www.gisaid.org"
                                                                                                                                                            }
                                                                                                                                                          },
                                                                                                                                                          {
                                                                                                                                                            "branch_attrs": {
                                                                                                                                                              "labels": {
                                                                                                                                                                "aa": "ORF1a: D144N, I1274S, L3606F"
                                                                                                                                                              },
                                                                                                                                                              "mutations": {
                                                                                                                                                                "ORF1a": [
                                                                                                                                                                  "D144N",
                                                                                                                                                                  "I1274S",
                                                                                                                                                                  "L3606F"
                                                                                                                                                                ],
                                                                                                                                                                "nuc": [
                                                                                                                                                                  "G695A",
                                                                                                                                                                  "T4086G",
                                                                                                                                                                  "G11083T"
                                                                                                                                                                ]
                                                                                                                                                              }
                                                                                                                                                            },
                                                                                                                                                            "name": "Australia/WA607/2021",
                                                                                                                                                            "node_attrs": {
                                                                                                                                                              "author": {
                                                                                                                                                                "author": "PathWest Laboratory Medicine WA Microbial Surveillance Unit et al",
                                                                                                                                                                "value": "PathWest Laboratory Medicine WA Microbial Surveillance Unit et al"
                                                                                                                                                              },
                                                                                                                                                              "clade_membership": {
                                                                                                                                                                "value": "20E (EU1)"
                                                                                                                                                              },
                                                                                                                                                              "country": {
                                                                                                                                                                "value": "Oceania"
                                                                                                                                                              },
                                                                                                                                                              "div": 18,
                                                                                                                                                              "division": {
                                                                                                                                                                "value": "Oceania"
                                                                                                                                                              },
                                                                                                                                                              "division_exposure": {
                                                                                                                                                                "value": "Oceania"
                                                                                                                                                              },
                                                                                                                                                              "gisaid_epi_isl": {
                                                                                                                                                                "value": "EPI_ISL_933791"
                                                                                                                                                              },
                                                                                                                                                              "host": {
                                                                                                                                                                "value": "Human"
                                                                                                                                                              },
                                                                                                                                                              "custom_location": {
                                                                                                                                                                "confidence": {
                                                                                                                                                                  "Oceania": 1.0
                                                                                                                                                                },
                                                                                                                                                                "entropy": -1.000088900581841e-12,
                                                                                                                                                                "value": "Oceania"
                                                                                                                                                              },
                                                                                                                                                              "num_date": {
                                                                                                                                                                "confidence": [
                                                                                                                                                                  2021.031506849315,
                                                                                                                                                                  2021.031506849315
                                                                                                                                                                ],
                                                                                                                                                                "value": 2021.031506849315
                                                                                                                                                              },
                                                                                                                                                              "originating_lab": {
                                                                                                                                                                "value": "PathWest Laboratory Medicine WA"
                                                                                                                                                              },
                                                                                                                                                              "pangolin_lineage": {
                                                                                                                                                                "value": "B.1.177"
                                                                                                                                                              },
                                                                                                                                                              "recency": {
                                                                                                                                                                "value": "One month ago"
                                                                                                                                                              },
                                                                                                                                                              "region": {
                                                                                                                                                                "value": "Oceania"
                                                                                                                                                              },
                                                                                                                                                              "region_exposure": {
                                                                                                                                                                "value": "Oceania"
                                                                                                                                                              },
                                                                                                                                                              "subclade_membership": {
                                                                                                                                                                "value": "20E (EU1)"
                                                                                                                                                              },
                                                                                                                                                              "submitting_lab": {
                                                                                                                                                                "value": "PathWest Laboratory Medicine WA Microbial Surveillance Unit"
                                                                                                                                                              },
                                                                                                                                                              "url": "https://www.gisaid.org"
                                                                                                                                                            }
                                                                                                                                                          }
                                                                                                                                                        ],
                                                                                                                                                        "name": "NODE_0000806",
                                                                                                                                                        "node_attrs": {
                                                                                                                                                          "clade_membership": {
                                                                                                                                                            "value": "20E (EU1)"
                                                                                                                                                          },
                                                                                                                                                          "div": 15,
                                                                                                                                                          "custom_location": {
                                                                                                                                                            "confidence": {
                                                                                                                                                              "Asia": 0.0015074463530284105,
                                                                                                                                                              "Europe": 0.019686772110611088,
                                                                                                                                                              "Oceania": 0.978138968035169
                                                                                                                                                            },
                                                                                                                                                            "entropy": 0.11416222573832188,
                                                                                                                                                            "value": "Oceania"
                                                                                                                                                          },
                                                                                                                                                          "num_date": {
                                                                                                                                                            "confidence": [
                                                                                                                                                              2020.621656907146,
                                                                                                                                                              2020.7877164332933
                                                                                                                                                            ],
                                                                                                                                                            "value": 2020.7259003136696
                                                                                                                                                          },
                                                                                                                                                          "subclade_membership": {
                                                                                                                                                            "value": "20E (EU1)"
                                                                                                                                                          }
                                                                                                                                                        }
                                                                                                                                                      },
                                                                                                                                                      {
                                                                                                                                                        "branch_attrs": {
                                                                                                                                                          "mutations": {}
                                                                                                                                                        },
                                                                                                                                                        "children": [
                                                                                                                                                          {
                                                                                                                                                            "branch_attrs": {
                                                                                                                                                              "labels": {
                                                                                                                                                                "aa": "S: P272L"
                                                                                                                                                              },
                                                                                                                                                              "mutations": {
                                                                                                                                                                "S": [
                                                                                                                                                                  "P272L"
                                                                                                                                                                ],
                                                                                                                                                                "nuc": [
                                                                                                                                                                  "C22377T"
                                                                                                                                                                ]
                                                                                                                                                              }
                                                                                                                                                            },
                                                                                                                                                            "children": [
                                                                                                                                                              {
                                                                                                                                                                "branch_attrs": {
                                                                                                                                                                  "labels": {
                                                                                                                                                                    "aa": "N: A55S; ORF1a: P971L; S: V222A, A262S"
                                                                                                                                                                  },
                                                                                                                                                                  "mutations": {
                                                                                                                                                                    "N": [
                                                                                                                                                                      "A55S"
                                                                                                                                                                    ],
                                                                                                                                                                    "ORF1a": [
                                                                                                                                                                      "P971L"
                                                                                                                                                                    ],
                                                                                                                                                                    "S": [
                                                                                                                                                                      "V222A",
                                                                                                                                                                      "A262S"
                                                                                                                                                                    ],
                                                                                                                                                                    "nuc": [
                                                                                                                                                                      "C3177T",
                                                                                                                                                                      "C12100T",
                                                                                                                                                                      "C21812T",
                                                                                                                                                                      "T22227C",
                                                                                                                                                                      "G22346T",
                                                                                                                                                                      "G28436T"
                                                                                                                                                                    ]
                                                                                                                                                                  }
                                                                                                                                                                },
                                                                                                                                                                "name": "Belgium/rega-2051/2021",
                                                                                                                                                                "node_attrs": {

                                                                                                                                                                  "author": {
                                                                                                                                                                    "author": "Tony Wawina-Bokalanga et al",
                                                                                                                                                                    "value": "Tony Wawina-Bokalanga et al"
                                                                                                                                                                  },
                                                                                                                                                                  "clade_membership": {
                                                                                                                                                                    "value": "20E (EU1)"
                                                                                                                                                                  },
                                                                                                                                                                  "country": {
                                                                                                                                                                    "value": "Europe"
                                                                                                                                                                  },
                                                                                                                                                                  "div": 18,
                                                                                                                                                                  "division": {
                                                                                                                                                                    "value": "Europe"
                                                                                                                                                                  },
                                                                                                                                                                  "division_exposure": {
                                                                                                                                                                    "value": "Europe"
                                                                                                                                                                  },
                                                                                                                                                                  "gisaid_epi_isl": {
                                                                                                                                                                    "value": "EPI_ISL_913858"
                                                                                                                                                                  },
                                                                                                                                                                  "host": {
                                                                                                                                                                    "value": "Human"
                                                                                                                                                                  },
                                                                                                                                                                  "custom_location": {
                                                                                                                                                                    "confidence": {
                                                                                                                                                                      "Europe": 1.0
                                                                                                                                                                    },
                                                                                                                                                                    "entropy": -1.000088900581841e-12,
                                                                                                                                                                    "value": "Europe"
                                                                                                                                                                  },
                                                                                                                                                                  "num_date": {
                                                                                                                                                                    "confidence": [
                                                                                                                                                                      2021.031506849315,
                                                                                                                                                                      2021.031506849315
                                                                                                                                                                    ],
                                                                                                                                                                    "value": 2021.031506849315
                                                                                                                                                                  },
                                                                                                                                                                  "originating_lab": {
                                                                                                                                                                    "value": "KU Leuven, Rega Institute, Clinical and Epidemiological Virology"
                                                                                                                                                                  },
                                                                                                                                                                  "pangolin_lineage": {
                                                                                                                                                                    "value": "B.1.177"
                                                                                                                                                                  },
                                                                                                                                                                  "recency": {
                                                                                                                                                                    "value": "Older"
                                                                                                                                                                  },
                                                                                                                                                                  "region": {
                                                                                                                                                                    "value": "Europe"
                                                                                                                                                                  },
                                                                                                                                                                  "region_exposure": {
                                                                                                                                                                    "value": "Europe"
                                                                                                                                                                  },

                                                                                                                                                                  "subclade_membership": {
                                                                                                                                                                    "value": "20E (EU1)"
                                                                                                                                                                  },
                                                                                                                                                                  "submitting_lab": {
                                                                                                                                                                    "value": "KU Leuven, Rega Institute, Clinical and Epidemiological Virology"
                                                                                                                                                                  },
                                                                                                                                                                  "url": "https://www.gisaid.org"
                                                                                                                                                                }
                                                                                                                                                              },
                                                                                                                                                              {
                                                                                                                                                                "branch_attrs": {
                                                                                                                                                                  "mutations": {
                                                                                                                                                                    "nuc": [
                                                                                                                                                                      "C1513T"
                                                                                                                                                                    ]
                                                                                                                                                                  }
                                                                                                                                                                },
                                                                                                                                                                "children": [
                                                                                                                                                                  {
                                                                                                                                                                    "branch_attrs": {
                                                                                                                                                                      "labels": {
                                                                                                                                                                        "aa": "N: H145Y; ORF1a: P1213L; ORF1b: P1666S, D1746Y; ORF3a: H182R; S: A1020S"
                                                                                                                                                                      },
                                                                                                                                                                      "mutations": {
                                                                                                                                                                        "N": [
                                                                                                                                                                          "H145Y"
                                                                                                                                                                        ],
                                                                                                                                                                        "ORF1a": [
                                                                                                                                                                          "P1213L"
                                                                                                                                                                        ],
                                                                                                                                                                        "ORF1b": [
                                                                                                                                                                          "P1666S",
                                                                                                                                                                          "D1746Y"
                                                                                                                                                                        ],
                                                                                                                                                                        "ORF3a": [
                                                                                                                                                                          "H182R"
                                                                                                                                                                        ],
                                                                                                                                                                        "S": [
                                                                                                                                                                          "A1020S"
                                                                                                                                                                        ],
                                                                                                                                                                        "nuc": [
                                                                                                                                                                          "C3903T",
                                                                                                                                                                          "C4438T",
                                                                                                                                                                          "C18463T",
                                                                                                                                                                          "G18703T",
                                                                                                                                                                          "G24620T",
                                                                                                                                                                          "A25937G",
                                                                                                                                                                          "C28706T",
                                                                                                                                                                          "C29095T"
                                                                                                                                                                        ]
                                                                                                                                                                      }
                                                                                                                                                                    },
                                                                                                                                                                    "name": "NewZealand/20CV0654/2020",
                                                                                                                                                                    "node_attrs": {
                                                                                                                                                                      "author": {
                                                                                                                                                                        "author": "Xiaoyun Ren et al",
                                                                                                                                                                        "value": "Xiaoyun Ren et al"
                                                                                                                                                                      },
                                                                                                                                                                      "clade_membership": {
                                                                                                                                                                        "value": "20E (EU1)"
                                                                                                                                                                      },
                                                                                                                                                                      "country": {
                                                                                                                                                                        "value": "Oceania"
                                                                                                                                                                      },
                                                                                                                                                                      "div": 21,
                                                                                                                                                                      "division": {
                                                                                                                                                                        "value": "Oceania"
                                                                                                                                                                      },
                                                                                                                                                                      "division_exposure": {
                                                                                                                                                                        "value": "Oceania"
                                                                                                                                                                      },
                                                                                                                                                                      "gisaid_epi_isl": {
                                                                                                                                                                        "value": "EPI_ISL_732962"
                                                                                                                                                                      },
                                                                                                                                                                      "host": {
                                                                                                                                                                        "value": "Human"
                                                                                                                                                                      },
                                                                                                                                                                      "custom_location": {
                                                                                                                                                                        "confidence": {
                                                                                                                                                                          "Oceania": 1.0
                                                                                                                                                                        },
                                                                                                                                                                        "entropy": -1.000088900581841e-12,
                                                                                                                                                                        "value": "Oceania"
                                                                                                                                                                      },
                                                                                                                                                                      "num_date": {
                                                                                                                                                                        "confidence": [
                                                                                                                                                                          2020.9357923497269,
                                                                                                                                                                          2020.9357923497269
                                                                                                                                                                        ],
                                                                                                                                                                        "value": 2020.9357923497269
                                                                                                                                                                      },
                                                                                                                                                                      "originating_lab": {
                                                                                                                                                                        "value": "LabPLUS"
                                                                                                                                                                      },
                                                                                                                                                                      "pangolin_lineage": {
                                                                                                                                                                        "value": "B.1.177"
                                                                                                                                                                      },
                                                                                                                                                                      "recency": {
                                                                                                                                                                        "value": "Older"
                                                                                                                                                                      },
                                                                                                                                                                      "region": {
                                                                                                                                                                        "value": "Oceania"
                                                                                                                                                                      },
                                                                                                                                                                      "region_exposure": {
                                                                                                                                                                        "value": "Oceania"
                                                                                                                                                                      },

                                                                                                                                                                      "subclade_membership": {
                                                                                                                                                                        "value": "20E (EU1)"
                                                                                                                                                                      },
                                                                                                                                                                      "submitting_lab": {
                                                                                                                                                                        "value": "Institute of Environmental Science and Research (ESR)"
                                                                                                                                                                      },
                                                                                                                                                                      "url": "https://www.gisaid.org"
                                                                                                                                                                    }
                                                                                                                                                                  },
                                                                                                                                                                  {
                                                                                                                                                                    "branch_attrs": {
                                                                                                                                                                      "mutations": {}
                                                                                                                                                                    },
                                                                                                                                                                    "children": [
                                                                                                                                                                      {
                                                                                                                                                                        "branch_attrs": {
                                                                                                                                                                          "labels": {
                                                                                                                                                                            "aa": "ORF1b: D1869G"
                                                                                                                                                                          },
                                                                                                                                                                          "mutations": {
                                                                                                                                                                            "ORF1b": [
                                                                                                                                                                              "D1869G"
                                                                                                                                                                            ],
                                                                                                                                                                            "nuc": [
                                                                                                                                                                              "C11020T",
                                                                                                                                                                              "A19073G"
                                                                                                                                                                            ]
                                                                                                                                                                          }
                                                                                                                                                                        },
                                                                                                                                                                        "name": "Switzerland/BL-ETHZ-360283/2020",
                                                                                                                                                                        "node_attrs": {
                                                                                                                                                                          "author": {
                                                                                                                                                                            "author": "Chaoran Chen et al",
                                                                                                                                                                            "value": "Chaoran Chen et al"
                                                                                                                                                                          },
                                                                                                                                                                          "clade_membership": {
                                                                                                                                                                            "value": "20E (EU1)"
                                                                                                                                                                          },
                                                                                                                                                                          "country": {
                                                                                                                                                                            "value": "Europe"
                                                                                                                                                                          },
                                                                                                                                                                          "div": 15,
                                                                                                                                                                          "division": {
                                                                                                                                                                            "value": "Europe"
                                                                                                                                                                          },
                                                                                                                                                                          "division_exposure": {
                                                                                                                                                                            "value": "Europe"
                                                                                                                                                                          },
                                                                                                                                                                          "gisaid_epi_isl": {
                                                                                                                                                                            "value": "EPI_ISL_1005200"
                                                                                                                                                                          },
                                                                                                                                                                          "host": {
                                                                                                                                                                            "value": "Human"
                                                                                                                                                                          },
                                                                                                                                                                          "custom_location": {
                                                                                                                                                                            "confidence": {
                                                                                                                                                                              "Europe": 1.0
                                                                                                                                                                            },
                                                                                                                                                                            "entropy": -1.000088900581841e-12,
                                                                                                                                                                            "value": "Europe"
                                                                                                                                                                          },
                                                                                                                                                                          "num_date": {
                                                                                                                                                                            "confidence": [
                                                                                                                                                                              2020.853825136612,
                                                                                                                                                                              2020.853825136612
                                                                                                                                                                            ],
                                                                                                                                                                            "value": 2020.853825136612
                                                                                                                                                                          },
                                                                                                                                                                          "originating_lab": {
                                                                                                                                                                            "value": "Viollier AG"
                                                                                                                                                                          },
                                                                                                                                                                          "pangolin_lineage": {
                                                                                                                                                                            "value": "B.1.177"
                                                                                                                                                                          },
                                                                                                                                                                          "recency": {
                                                                                                                                                                            "value": "One month ago"
                                                                                                                                                                          },
                                                                                                                                                                          "region": {
                                                                                                                                                                            "value": "Europe"
                                                                                                                                                                          },
                                                                                                                                                                          "region_exposure": {
                                                                                                                                                                            "value": "Europe"
                                                                                                                                                                          },
                                                                                                                                                                          "subclade_membership": {
                                                                                                                                                                            "value": "20E (EU1)"
                                                                                                                                                                          },
                                                                                                                                                                          "submitting_lab": {
                                                                                                                                                                            "value": "Department of Biosystems Science and Engineering, ETH Z\u00fcrich"
                                                                                                                                                                          },
                                                                                                                                                                          "url": "https://www.gisaid.org"
                                                                                                                                                                        }
                                                                                                                                                                      },
                                                                                                                                                                      {
                                                                                                                                                                        "branch_attrs": {
                                                                                                                                                                          "labels": {
                                                                                                                                                                            "aa": "ORF1b: E2279K; ORF8: F120S"
                                                                                                                                                                          },
                                                                                                                                                                          "mutations": {
                                                                                                                                                                            "ORF1b": [
                                                                                                                                                                              "E2279K"
                                                                                                                                                                            ],
                                                                                                                                                                            "ORF8": [
                                                                                                                                                                              "F120S"
                                                                                                                                                                            ],
                                                                                                                                                                            "nuc": [
                                                                                                                                                                              "C6538A",
                                                                                                                                                                              "G20302A",
                                                                                                                                                                              "T27438C",
                                                                                                                                                                              "T28252C"
                                                                                                                                                                            ]
                                                                                                                                                                          }
                                                                                                                                                                        },
                                                                                                                                                                        "name": "Switzerland/SH-ETHZ-461394/2021",
                                                                                                                                                                        "node_attrs": {
                                                                                                                                                                          "author": {
                                                                                                                                                                            "author": "Chaoran Chen et al",
                                                                                                                                                                            "value": "Chaoran Chen et al"
                                                                                                                                                                          },
                                                                                                                                                                          "clade_membership": {
                                                                                                                                                                            "value": "20E (EU1)"
                                                                                                                                                                          },
                                                                                                                                                                          "country": {
                                                                                                                                                                            "value": "Europe"
                                                                                                                                                                          },
                                                                                                                                                                          "div": 17,
                                                                                                                                                                          "division": {
                                                                                                                                                                            "value": "Europe"
                                                                                                                                                                          },
                                                                                                                                                                          "division_exposure": {
                                                                                                                                                                            "value": "Europe"
                                                                                                                                                                          },
                                                                                                                                                                          "gisaid_epi_isl": {
                                                                                                                                                                            "value": "EPI_ISL_1001933"
                                                                                                                                                                          },
                                                                                                                                                                          "host": {
                                                                                                                                                                            "value": "Human"
                                                                                                                                                                          },
                                                                                                                                                                          "custom_location": {
                                                                                                                                                                            "confidence": {
                                                                                                                                                                              "Europe": 1.0
                                                                                                                                                                            },
                                                                                                                                                                            "entropy": -1.000088900581841e-12,
                                                                                                                                                                            "value": "Europe"
                                                                                                                                                                          },
                                                                                                                                                                          "num_date": {
                                                                                                                                                                            "confidence": [
                                                                                                                                                                              2021.0424657534247,
                                                                                                                                                                              2021.0424657534247
                                                                                                                                                                            ],
                                                                                                                                                                            "value": 2021.0424657534247
                                                                                                                                                                          },
                                                                                                                                                                          "originating_lab": {
                                                                                                                                                                            "value": "Viollier AG"
                                                                                                                                                                          },
                                                                                                                                                                          "pangolin_lineage": {
                                                                                                                                                                            "value": "B.1.177"
                                                                                                                                                                          },
                                                                                                                                                                          "recency": {
                                                                                                                                                                            "value": "One month ago"
                                                                                                                                                                          },
                                                                                                                                                                          "region": {
                                                                                                                                                                            "value": "Europe"
                                                                                                                                                                          },
                                                                                                                                                                          "region_exposure": {
                                                                                                                                                                            "value": "Europe"
                                                                                                                                                                          },
                                                                                                                                                                          "subclade_membership": {
                                                                                                                                                                            "value": "20E (EU1)"
                                                                                                                                                                          },
                                                                                                                                                                          "submitting_lab": {
                                                                                                                                                                            "value": "Department of Biosystems Science and Engineering, ETH Z\u00fcrich"
                                                                                                                                                                          },
                                                                                                                                                                          "url": "https://www.gisaid.org"
                                                                                                                                                                        }
                                                                                                                                                                      }
                                                                                                                                                                    ],
                                                                                                                                                                    "name": "NODE_0001488",
                                                                                                                                                                    "node_attrs": {
                                                                                                                                                                      "clade_membership": {
                                                                                                                                                                        "value": "20E (EU1)"
                                                                                                                                                                      },
                                                                                                                                                                      "div": 13,
                                                                                                                                                                      "custom_location": {
                                                                                                                                                                        "confidence": {
                                                                                                                                                                          "Asia": 0.0063890974339382515,
                                                                                                                                                                          "Europe": 0.9903036900135544,
                                                                                                                                                                          "South America": 0.002013017148266398
                                                                                                                                                                        },
                                                                                                                                                                        "entropy": 0.06423847074021005,
                                                                                                                                                                        "value": "Europe"
                                                                                                                                                                      },
                                                                                                                                                                      "num_date": {
                                                                                                                                                                        "confidence": [
                                                                                                                                                                          2020.439741646033,
                                                                                                                                                                          2020.8203128481257
                                                                                                                                                                        ],
                                                                                                                                                                        "value": 2020.7658416692457
                                                                                                                                                                      },
                                                                                                                                                                      "subclade_membership": {
                                                                                                                                                                        "value": "20E (EU1)"
                                                                                                                                                                      }
                                                                                                                                                                    }
                                                                                                                                                                  },
                                                                                                                                                                  {
                                                                                                                                                                    "branch_attrs": {
                                                                                                                                                                      "labels": {
                                                                                                                                                                        "aa": "S: A262S"
                                                                                                                                                                      },
                                                                                                                                                                      "mutations": {
                                                                                                                                                                        "S": [
                                                                                                                                                                          "A262S"
                                                                                                                                                                        ],
                                                                                                                                                                        "nuc": [
                                                                                                                                                                          "G22346T"
                                                                                                                                                                        ]
                                                                                                                                                                      }
                                                                                                                                                                    },
                                                                                                                                                                    "children": [
                                                                                                                                                                      {
                                                                                                                                                                        "branch_attrs": {
                                                                                                                                                                          "labels": {
                                                                                                                                                                            "aa": "ORF1a: P2221L, T2484I; ORF1b: E2279K; ORF7a: H47Y"
                                                                                                                                                                          },
                                                                                                                                                                          "mutations": {
                                                                                                                                                                            "ORF1a": [
                                                                                                                                                                              "P2221L",
                                                                                                                                                                              "T2484I"
                                                                                                                                                                            ],
                                                                                                                                                                            "ORF1b": [
                                                                                                                                                                              "E2279K"
                                                                                                                                                                            ],
                                                                                                                                                                            "ORF7a": [
                                                                                                                                                                              "H47Y"
                                                                                                                                                                            ],
                                                                                                                                                                            "nuc": [
                                                                                                                                                                              "C6927T",
                                                                                                                                                                              "C7716T",
                                                                                                                                                                              "G20302A",
                                                                                                                                                                              "C27532T",
                                                                                                                                                                              "C29838T"
                                                                                                                                                                            ]
                                                                                                                                                                          }
                                                                                                                                                                        },
                                                                                                                                                                        "name": "Taiwan/CGMH-CGU-32/2020",
                                                                                                                                                                        "node_attrs": {
                                                                                                                                                                          "author": {
                                                                                                                                                                            "author": "Kuo-Chien Tsao et al",
                                                                                                                                                                            "value": "Kuo-Chien Tsao et al"
                                                                                                                                                                          },
                                                                                                                                                                          "clade_membership": {
                                                                                                                                                                            "value": "20E (EU1)"
                                                                                                                                                                          },
                                                                                                                                                                          "country": {
                                                                                                                                                                            "value": "Asia"
                                                                                                                                                                          },
                                                                                                                                                                          "div": 19,
                                                                                                                                                                          "division": {
                                                                                                                                                                            "value": "Asia"
                                                                                                                                                                          },
                                                                                                                                                                          "division_exposure": {
                                                                                                                                                                            "value": "Asia"
                                                                                                                                                                          },
                                                                                                                                                                          "gisaid_epi_isl": {
                                                                                                                                                                            "value": "EPI_ISL_660544"
                                                                                                                                                                          },
                                                                                                                                                                          "host": {
                                                                                                                                                                            "value": "Human"
                                                                                                                                                                          },
                                                                                                                                                                          "custom_location": {
                                                                                                                                                                            "confidence": {
                                                                                                                                                                              "Asia": 1.0
                                                                                                                                                                            },
                                                                                                                                                                            "entropy": -1.000088900581841e-12,
                                                                                                                                                                            "value": "Asia"
                                                                                                                                                                          },
                                                                                                                                                                          "num_date": {
                                                                                                                                                                            "confidence": [
                                                                                                                                                                              2020.681693989071,
                                                                                                                                                                              2020.681693989071
                                                                                                                                                                            ],
                                                                                                                                                                            "value": 2020.681693989071
                                                                                                                                                                          },
                                                                                                                                                                          "originating_lab": {
                                                                                                                                                                            "value": "Laboratory Medicine"
                                                                                                                                                                          },
                                                                                                                                                                          "pangolin_lineage": {
                                                                                                                                                                            "value": "B.1.177"
                                                                                                                                                                          },
```
