## Supplementary Data 2 for "Emergence of the novel SARS-CoV-2 lineage P.4.1 and massive spread of P.2 in South Brazil": ncov_CVL_RS_South_America_14Abr2021.json (part 21 of 64)

```
                                                                                                                                                                          "recency": {
                                                                                                                                                                            "value": "Older"
                                                                                                                                                                          },
                                                                                                                                                                          "region": {
                                                                                                                                                                            "value": "Asia"
                                                                                                                                                                          },
                                                                                                                                                                          "region_exposure": {
                                                                                                                                                                            "value": "Asia"
                                                                                                                                                                          },

                                                                                                                                                                          "subclade_membership": {
                                                                                                                                                                            "value": "20E (EU1)"
                                                                                                                                                                          },
                                                                                                                                                                          "submitting_lab": {
                                                                                                                                                                            "value": "Department of Laboratory Medicine, Lin-Kou Chang Gung Memorial Hospital, Taoyuan, Taiwan"
                                                                                                                                                                          },
                                                                                                                                                                          "url": "https://www.gisaid.org"
                                                                                                                                                                        }
                                                                                                                                                                      },
                                                                                                                                                                      {
                                                                                                                                                                        "branch_attrs": {
                                                                                                                                                                          "mutations": {}
                                                                                                                                                                        },
                                                                                                                                                                        "children": [
                                                                                                                                                                          {
                                                                                                                                                                            "branch_attrs": {
                                                                                                                                                                              "labels": {
                                                                                                                                                                                "aa": "ORF1b: V1110L"
                                                                                                                                                                              },
                                                                                                                                                                              "mutations": {
                                                                                                                                                                                "ORF1b": [
                                                                                                                                                                                  "V1110L"
                                                                                                                                                                                ],
                                                                                                                                                                                "nuc": [
                                                                                                                                                                                  "C11747T",
                                                                                                                                                                                  "G16795T"
                                                                                                                                                                                ]
                                                                                                                                                                              }
                                                                                                                                                                            },
                                                                                                                                                                            "name": "Luxembourg/LNS2064103/2020",
                                                                                                                                                                            "node_attrs": {
                                                                                                                                                                              "author": {
                                                                                                                                                                                "author": "Anke Wienecke-Baldacchino et al",
                                                                                                                                                                                "value": "Anke Wienecke-Baldacchino et al"
                                                                                                                                                                              },
                                                                                                                                                                              "clade_membership": {
                                                                                                                                                                                "value": "20E (EU1)"
                                                                                                                                                                              },
                                                                                                                                                                              "country": {
                                                                                                                                                                                "value": "Europe"
                                                                                                                                                                              },
                                                                                                                                                                              "div": 16,
                                                                                                                                                                              "division": {
                                                                                                                                                                                "value": "Europe"
                                                                                                                                                                              },
                                                                                                                                                                              "division_exposure": {
                                                                                                                                                                                "value": "Europe"
                                                                                                                                                                              },
                                                                                                                                                                              "gisaid_epi_isl": {
                                                                                                                                                                                "value": "EPI_ISL_740050"
                                                                                                                                                                              },
                                                                                                                                                                              "host": {
                                                                                                                                                                                "value": "Human"
                                                                                                                                                                              },
                                                                                                                                                                              "custom_location": {
                                                                                                                                                                                "confidence": {
                                                                                                                                                                                  "Europe": 1.0
                                                                                                                                                                                },
                                                                                                                                                                                "entropy": -1.000088900581841e-12,
                                                                                                                                                                                "value": "Europe"
                                                                                                                                                                              },
                                                                                                                                                                              "num_date": {
                                                                                                                                                                                "confidence": [
                                                                                                                                                                                  2020.8265027322404,
                                                                                                                                                                                  2020.8265027322404
                                                                                                                                                                                ],
                                                                                                                                                                                "value": 2020.8265027322404
                                                                                                                                                                              },
                                                                                                                                                                              "originating_lab": {
                                                                                                                                                                                "value": "Laboratoire national de sant\u00e9, Microbiology, Virology"
                                                                                                                                                                              },
                                                                                                                                                                              "pangolin_lineage": {
                                                                                                                                                                                "value": "B.1.177"
                                                                                                                                                                              },
                                                                                                                                                                              "recency": {
                                                                                                                                                                                "value": "Older"
                                                                                                                                                                              },
                                                                                                                                                                              "region": {
                                                                                                                                                                                "value": "Europe"
                                                                                                                                                                              },
                                                                                                                                                                              "region_exposure": {
                                                                                                                                                                                "value": "Europe"
                                                                                                                                                                              },

                                                                                                                                                                              "subclade_membership": {
                                                                                                                                                                                "value": "20E (EU1)"
                                                                                                                                                                              },
                                                                                                                                                                              "submitting_lab": {
                                                                                                                                                                                "value": "Laboratoire national de sant\u00e9, Microbiology, Microbial Genomics Platform"
                                                                                                                                                                              },
                                                                                                                                                                              "url": "https://www.gisaid.org"
                                                                                                                                                                            }
                                                                                                                                                                          },
                                                                                                                                                                          {
                                                                                                                                                                            "branch_attrs": {
                                                                                                                                                                              "mutations": {}
                                                                                                                                                                            },
                                                                                                                                                                            "children": [
                                                                                                                                                                              {
                                                                                                                                                                                "branch_attrs": {
                                                                                                                                                                                  "labels": {
                                                                                                                                                                                    "aa": "ORF3a: G100C"
                                                                                                                                                                                  },
                                                                                                                                                                                  "mutations": {
                                                                                                                                                                                    "ORF3a": [
                                                                                                                                                                                      "G100C"
                                                                                                                                                                                    ],
                                                                                                                                                                                    "nuc": [
                                                                                                                                                                                      "G25690T"
                                                                                                                                                                                    ]
                                                                                                                                                                                  }
                                                                                                                                                                                },
                                                                                                                                                                                "name": "Netherlands/ZH-EMC-1035/2020",
                                                                                                                                                                                "node_attrs": {
                                                                                                                                                                                  "author": {
                                                                                                                                                                                    "author": "Bas Oude Munnink et al",
                                                                                                                                                                                    "value": "Bas Oude Munnink et al"
                                                                                                                                                                                  },
                                                                                                                                                                                  "clade_membership": {
                                                                                                                                                                                    "value": "20E (EU1)"
                                                                                                                                                                                  },
                                                                                                                                                                                  "country": {
                                                                                                                                                                                    "value": "Europe"
                                                                                                                                                                                  },
                                                                                                                                                                                  "div": 15,
                                                                                                                                                                                  "division": {
                                                                                                                                                                                    "value": "Europe"
                                                                                                                                                                                  },
                                                                                                                                                                                  "division_exposure": {
                                                                                                                                                                                    "value": "Europe"
                                                                                                                                                                                  },
                                                                                                                                                                                  "gisaid_epi_isl": {
                                                                                                                                                                                    "value": "EPI_ISL_722406"
                                                                                                                                                                                  },
                                                                                                                                                                                  "host": {
                                                                                                                                                                                    "value": "Human"
                                                                                                                                                                                  },
                                                                                                                                                                                  "custom_location": {
                                                                                                                                                                                    "confidence": {
                                                                                                                                                                                      "Europe": 1.0
                                                                                                                                                                                    },
                                                                                                                                                                                    "entropy": -1.000088900581841e-12,
                                                                                                                                                                                    "value": "Europe"
                                                                                                                                                                                  },
                                                                                                                                                                                  "num_date": {
                                                                                                                                                                                    "confidence": [
                                                                                                                                                                                      2020.8948087431695,
                                                                                                                                                                                      2020.8948087431695
                                                                                                                                                                                    ],
                                                                                                                                                                                    "value": 2020.8948087431695
                                                                                                                                                                                  },
                                                                                                                                                                                  "originating_lab": {
                                                                                                                                                                                    "value": "Dutch COVID-19 response team"
                                                                                                                                                                                  },
                                                                                                                                                                                  "pangolin_lineage": {
                                                                                                                                                                                    "value": "B.1.177"
                                                                                                                                                                                  },
                                                                                                                                                                                  "recency": {
                                                                                                                                                                                    "value": "Older"
                                                                                                                                                                                  },
                                                                                                                                                                                  "region": {
                                                                                                                                                                                    "value": "Europe"
                                                                                                                                                                                  },
                                                                                                                                                                                  "region_exposure": {
                                                                                                                                                                                    "value": "Europe"
                                                                                                                                                                                  },
                                                                                                                                                                                  "subclade_membership": {
                                                                                                                                                                                    "value": "20E (EU1)"
                                                                                                                                                                                  },
                                                                                                                                                                                  "submitting_lab": {
                                                                                                                                                                                    "value": "Erasmus Medical Center"
                                                                                                                                                                                  },
                                                                                                                                                                                  "url": "https://www.gisaid.org"
                                                                                                                                                                                }
                                                                                                                                                                              },
                                                                                                                                                                              {
                                                                                                                                                                                "branch_attrs": {
                                                                                                                                                                                  "labels": {
                                                                                                                                                                                    "aa": "ORF1a: D324Y"
                                                                                                                                                                                  },
                                                                                                                                                                                  "mutations": {
                                                                                                                                                                                    "ORF1a": [
                                                                                                                                                                                      "D324Y"
                                                                                                                                                                                    ],
                                                                                                                                                                                    "nuc": [
                                                                                                                                                                                      "G1235T"
                                                                                                                                                                                    ]
                                                                                                                                                                                  }
                                                                                                                                                                                },
                                                                                                                                                                                "name": "dog/Netherlands/un-EMC-2/2020",
                                                                                                                                                                                "node_attrs": {
                                                                                                                                                                                  "author": {
                                                                                                                                                                                    "author": "Bas Oude Munnink et al",
                                                                                                                                                                                    "value": "Bas Oude Munnink et al"
                                                                                                                                                                                  },
                                                                                                                                                                                  "clade_membership": {
                                                                                                                                                                                    "value": "20E (EU1)"
                                                                                                                                                                                  },
                                                                                                                                                                                  "country": {
                                                                                                                                                                                    "value": "Europe"
                                                                                                                                                                                  },
                                                                                                                                                                                  "div": 15,
                                                                                                                                                                                  "division": {
                                                                                                                                                                                    "value": "Europe"
                                                                                                                                                                                  },
                                                                                                                                                                                  "division_exposure": {
                                                                                                                                                                                    "value": "Europe"
                                                                                                                                                                                  },
                                                                                                                                                                                  "gisaid_epi_isl": {
                                                                                                                                                                                    "value": "EPI_ISL_722380"
                                                                                                                                                                                  },
                                                                                                                                                                                  "host": {
                                                                                                                                                                                    "value": "Canis lupus familiaris"
                                                                                                                                                                                  },
                                                                                                                                                                                  "custom_location": {
                                                                                                                                                                                    "confidence": {
                                                                                                                                                                                      "Europe": 1.0
                                                                                                                                                                                    },
                                                                                                                                                                                    "entropy": -1.000088900581841e-12,
                                                                                                                                                                                    "value": "Europe"
                                                                                                                                                                                  },
                                                                                                                                                                                  "num_date": {
                                                                                                                                                                                    "confidence": [
                                                                                                                                                                                      2020.8265027322404,
                                                                                                                                                                                      2020.8265027322404
                                                                                                                                                                                    ],
                                                                                                                                                                                    "value": 2020.8265027322404
                                                                                                                                                                                  },
                                                                                                                                                                                  "originating_lab": {
                                                                                                                                                                                    "value": "Dutch COVID-19 response team"
                                                                                                                                                                                  },
                                                                                                                                                                                  "pangolin_lineage": {
                                                                                                                                                                                    "value": "B.1.177"
                                                                                                                                                                                  },
                                                                                                                                                                                  "recency": {
                                                                                                                                                                                    "value": "Older"
                                                                                                                                                                                  },
                                                                                                                                                                                  "region": {
                                                                                                                                                                                    "value": "Europe"
                                                                                                                                                                                  },
                                                                                                                                                                                  "region_exposure": {
                                                                                                                                                                                    "value": "Europe"
                                                                                                                                                                                  },
                                                                                                                                                                                  "subclade_membership": {
                                                                                                                                                                                    "value": "20E (EU1)"
                                                                                                                                                                                  },
                                                                                                                                                                                  "submitting_lab": {
                                                                                                                                                                                    "value": "Erasmus Medical Center"
                                                                                                                                                                                  },
                                                                                                                                                                                  "url": "https://www.gisaid.org"
                                                                                                                                                                                }
                                                                                                                                                                              }
                                                                                                                                                                            ],
                                                                                                                                                                            "name": "NODE_0001491",
                                                                                                                                                                            "node_attrs": {
                                                                                                                                                                              "clade_membership": {
                                                                                                                                                                                "value": "20E (EU1)"
                                                                                                                                                                              },
                                                                                                                                                                              "div": 14,
                                                                                                                                                                              "custom_location": {
                                                                                                                                                                                "confidence": {
                                                                                                                                                                                  "Asia": 0.007106516189797481,
                                                                                                                                                                                  "Europe": 0.9892919858731527,
                                                                                                                                                                                  "South America": 0.0022389915971276464
                                                                                                                                                                                },
                                                                                                                                                                                "entropy": 0.06952858076955497,
                                                                                                                                                                                "value": "Europe"
                                                                                                                                                                              },
                                                                                                                                                                              "num_date": {
                                                                                                                                                                                "confidence": [
                                                                                                                                                                                  2020.7267674325947,
                                                                                                                                                                                  2020.8254840661314
                                                                                                                                                                                ],
                                                                                                                                                                                "value": 2020.798116359418
                                                                                                                                                                              },
                                                                                                                                                                              "subclade_membership": {
                                                                                                                                                                                "value": "20E (EU1)"
                                                                                                                                                                              }
                                                                                                                                                                            }
                                                                                                                                                                          }
                                                                                                                                                                        ],
                                                                                                                                                                        "name": "NODE_0001490",
                                                                                                                                                                        "node_attrs": {
                                                                                                                                                                          "clade_membership": {
                                                                                                                                                                            "value": "20E (EU1)"
                                                                                                                                                                          },
                                                                                                                                                                          "div": 14,
                                                                                                                                                                          "custom_location": {
                                                                                                                                                                            "confidence": {
                                                                                                                                                                              "Africa": 0.0014127801043105133,
                                                                                                                                                                              "Asia": 0.03197341067293625,
                                                                                                                                                                              "Europe": 0.9623278382231731,
                                                                                                                                                                              "South America": 0.00373276557178141
                                                                                                                                                                            },
                                                                                                                                                                            "entropy": 0.1816615919019718,
                                                                                                                                                                            "value": "Europe"
                                                                                                                                                                          },
                                                                                                                                                                          "num_date": {
                                                                                                                                                                            "confidence": [
                                                                                                                                                                              2020.6483105435461,
                                                                                                                                                                              2020.8079784911047
                                                                                                                                                                            ],
                                                                                                                                                                            "value": 2020.7468344049096
                                                                                                                                                                          },
                                                                                                                                                                          "subclade_membership": {
                                                                                                                                                                            "value": "20E (EU1)"
                                                                                                                                                                          }
                                                                                                                                                                        }
                                                                                                                                                                      }
                                                                                                                                                                    ],
                                                                                                                                                                    "name": "NODE_0000816",
                                                                                                                                                                    "node_attrs": {
                                                                                                                                                                      "clade_membership": {
                                                                                                                                                                        "value": "20E (EU1)"
                                                                                                                                                                      },
                                                                                                                                                                      "div": 14,
                                                                                                                                                                      "custom_location": {
                                                                                                                                                                        "confidence": {
                                                                                                                                                                          "Africa": 0.002479558806792713,
                                                                                                                                                                          "Asia": 0.18390876465963035,
                                                                                                                                                                          "Europe": 0.8054415448586366,
                                                                                                                                                                          "South America": 0.0071623894748428524
                                                                                                                                                                        },
                                                                                                                                                                        "entropy": 0.5437636283516266,
                                                                                                                                                                        "value": "Europe"
                                                                                                                                                                      },
                                                                                                                                                                      "num_date": {
                                                                                                                                                                        "confidence": [
                                                                                                                                                                          2020.5618274843932,
                                                                                                                                                                          2020.6593366350824
                                                                                                                                                                        ],
                                                                                                                                                                        "value": 2020.6185105305146
                                                                                                                                                                      },
                                                                                                                                                                      "subclade_membership": {
                                                                                                                                                                        "value": "20E (EU1)"
                                                                                                                                                                      }
                                                                                                                                                                    }
                                                                                                                                                                  }
                                                                                                                                                                ],
                                                                                                                                                                "name": "NODE_0000813",
                                                                                                                                                                "node_attrs": {
                                                                                                                                                                  "clade_membership": {
                                                                                                                                                                    "value": "20E (EU1)"
                                                                                                                                                                  },
                                                                                                                                                                  "div": 13,
                                                                                                                                                                  "custom_location": {
                                                                                                                                                                    "confidence": {
                                                                                                                                                                      "Asia": 0.026745402240349967,
                                                                                                                                                                      "Europe": 0.9686442002766491,
                                                                                                                                                                      "Oceania": 0.002181806675255102,
                                                                                                                                                                      "South America": 0.0019997094793235397
                                                                                                                                                                    },
                                                                                                                                                                    "entropy": 0.15709491962304367,
                                                                                                                                                                    "value": "Europe"
                                                                                                                                                                  },
                                                                                                                                                                  "num_date": {
                                                                                                                                                                    "confidence": [
                                                                                                                                                                      2020.532320224313,
                                                                                                                                                                      2020.646587812805
                                                                                                                                                                    ],
                                                                                                                                                                    "value": 2020.5924901044802
                                                                                                                                                                  },
                                                                                                                                                                  "subclade_membership": {
                                                                                                                                                                    "value": "20E (EU1)"
                                                                                                                                                                  }
                                                                                                                                                                }
                                                                                                                                                              }
                                                                                                                                                            ],
                                                                                                                                                            "name": "NODE_0000812",
                                                                                                                                                            "node_attrs": {
                                                                                                                                                              "clade_membership": {
                                                                                                                                                                "value": "20E (EU1)"
                                                                                                                                                              },
                                                                                                                                                              "div": 12,
                                                                                                                                                              "custom_location": {
                                                                                                                                                                "confidence": {
                                                                                                                                                                  "Africa": 0.0010092318743521636,
                                                                                                                                                                  "Asia": 0.010130742758499995,
                                                                                                                                                                  "Europe": 0.9852683202471716,
                                                                                                                                                                  "South America": 0.0028438352434490685
                                                                                                                                                                },
                                                                                                                                                                "entropy": 0.09078476785258281,
                                                                                                                                                                "value": "Europe"
                                                                                                                                                              },
                                                                                                                                                              "num_date": {
                                                                                                                                                                "confidence": [
                                                                                                                                                                  2020.4572274191735,
                                                                                                                                                                  2020.6262616079816
                                                                                                                                                                ],
                                                                                                                                                                "value": 2020.5491922991062
                                                                                                                                                              },
                                                                                                                                                              "subclade_membership": {
                                                                                                                                                                "value": "20E (EU1)"
                                                                                                                                                              }
                                                                                                                                                            }
                                                                                                                                                          },
                                                                                                                                                          {
                                                                                                                                                            "branch_attrs": {
                                                                                                                                                              "mutations": {}
                                                                                                                                                            },
                                                                                                                                                            "children": [
                                                                                                                                                              {
                                                                                                                                                                "branch_attrs": {
                                                                                                                                                                  "mutations": {}
                                                                                                                                                                },
                                                                                                                                                                "children": [
                                                                                                                                                                  {
                                                                                                                                                                    "branch_attrs": {
                                                                                                                                                                      "mutations": {
                                                                                                                                                                        "nuc": [
                                                                                                                                                                          "T20661C",
                                                                                                                                                                          "C29386T"
                                                                                                                                                                        ]
                                                                                                                                                                      }
                                                                                                                                                                    },
                                                                                                                                                                    "children": [
                                                                                                                                                                      {
                                                                                                                                                                        "branch_attrs": {
                                                                                                                                                                          "labels": {
                                                                                                                                                                            "aa": "ORF1a: D762G"
                                                                                                                                                                          },
                                                                                                                                                                          "mutations": {
                                                                                                                                                                            "ORF1a": [
                                                                                                                                                                              "D762G"
                                                                                                                                                                            ],
                                                                                                                                                                            "nuc": [
                                                                                                                                                                              "A2550G",
                                                                                                                                                                              "T6286C"
                                                                                                                                                                            ]
                                                                                                                                                                          }
                                                                                                                                                                        },
                                                                                                                                                                        "name": "Israel/CVL-983ngs/2020",
                                                                                                                                                                        "node_attrs": {
                                                                                                                                                                          "author": {
                                                                                                                                                                            "author": "Neta Zuckerman et al",
                                                                                                                                                                            "value": "Neta Zuckerman et al"
                                                                                                                                                                          },
                                                                                                                                                                          "clade_membership": {
                                                                                                                                                                            "value": "20E (EU1)"
                                                                                                                                                                          },
                                                                                                                                                                          "country": {
                                                                                                                                                                            "value": "Asia"
                                                                                                                                                                          },
                                                                                                                                                                          "div": 15,
                                                                                                                                                                          "division": {
                                                                                                                                                                            "value": "Asia"
                                                                                                                                                                          },
                                                                                                                                                                          "division_exposure": {
                                                                                                                                                                            "value": "Asia"
                                                                                                                                                                          },
                                                                                                                                                                          "gisaid_epi_isl": {
                                                                                                                                                                            "value": "EPI_ISL_889296"
                                                                                                                                                                          },
                                                                                                                                                                          "host": {
                                                                                                                                                                            "value": "Human"
                                                                                                                                                                          },
                                                                                                                                                                          "custom_location": {
                                                                                                                                                                            "confidence": {
                                                                                                                                                                              "Asia": 1.0
                                                                                                                                                                            },
                                                                                                                                                                            "entropy": -1.000088900581841e-12,
                                                                                                                                                                            "value": "Asia"
                                                                                                                                                                          },
                                                                                                                                                                          "num_date": {
                                                                                                                                                                            "confidence": [
                                                                                                                                                                              2020.9986338797814,
                                                                                                                                                                              2020.9986338797814
                                                                                                                                                                            ],
                                                                                                                                                                            "value": 2020.9986338797814
                                                                                                                                                                          },
                                                                                                                                                                          "originating_lab": {
                                                                                                                                                                            "value": "Israel Central Virology laboratory"
                                                                                                                                                                          },
                                                                                                                                                                          "pangolin_lineage": {
                                                                                                                                                                            "value": "B.1.177"
                                                                                                                                                                          },
                                                                                                                                                                          "recency": {
                                                                                                                                                                            "value": "Older"
                                                                                                                                                                          },
                                                                                                                                                                          "region": {
                                                                                                                                                                            "value": "Asia"
                                                                                                                                                                          },
                                                                                                                                                                          "region_exposure": {
                                                                                                                                                                            "value": "Asia"
                                                                                                                                                                          },
                                                                                                                                                                          "subclade_membership": {
                                                                                                                                                                            "value": "20E (EU1)"
                                                                                                                                                                          },
                                                                                                                                                                          "submitting_lab": {
                                                                                                                                                                            "value": "Israel National Consortium for SARS-CoV-2 sequencing"
                                                                                                                                                                          },
                                                                                                                                                                          "url": "https://www.gisaid.org"
                                                                                                                                                                        }
                                                                                                                                                                      },
                                                                                                                                                                      {
                                                                                                                                                                        "branch_attrs": {
                                                                                                                                                                          "mutations": {
                                                                                                                                                                            "nuc": [
                                                                                                                                                                              "C222T"
                                                                                                                                                                            ]
                                                                                                                                                                          }
                                                                                                                                                                        },
                                                                                                                                                                        "children": [
                                                                                                                                                                          {
                                                                                                                                                                            "branch_attrs": {
                                                                                                                                                                              "labels": {
                                                                                                                                                                                "aa": "ORF1a: L3606F; ORF1b: M2667I; ORF3a: L41F; S: T29I"
                                                                                                                                                                              },
                                                                                                                                                                              "mutations": {
                                                                                                                                                                                "ORF1a": [
                                                                                                                                                                                  "L3606F"
                                                                                                                                                                                ],
                                                                                                                                                                                "ORF1b": [
                                                                                                                                                                                  "M2667I"
                                                                                                                                                                                ],
                                                                                                                                                                                "ORF3a": [
                                                                                                                                                                                  "L41F"
                                                                                                                                                                                ],
                                                                                                                                                                                "S": [
                                                                                                                                                                                  "T29I"
                                                                                                                                                                                ],
                                                                                                                                                                                "nuc": [
                                                                                                                                                                                  "G11083T",
                                                                                                                                                                                  "G21468T",
                                                                                                                                                                                  "C21648T",
                                                                                                                                                                                  "C25513T",
                                                                                                                                                                                  "C28748T"
                                                                                                                                                                                ]
                                                                                                                                                                              }
                                                                                                                                                                            },
                                                                                                                                                                            "name": "Luxembourg/LNS7198949/2020",
                                                                                                                                                                            "node_attrs": {
                                                                                                                                                                              "author": {
                                                                                                                                                                                "author": "Anke Wienecke-Baldacchino et al",
                                                                                                                                                                                "value": "Anke Wienecke-Baldacchino et al"
                                                                                                                                                                              },
                                                                                                                                                                              "clade_membership": {
                                                                                                                                                                                "value": "20E (EU1)"
                                                                                                                                                                              },
                                                                                                                                                                              "country": {
                                                                                                                                                                                "value": "Europe"
                                                                                                                                                                              },
                                                                                                                                                                              "div": 19,
                                                                                                                                                                              "division": {
                                                                                                                                                                                "value": "Europe"
                                                                                                                                                                              },
                                                                                                                                                                              "division_exposure": {
                                                                                                                                                                                "value": "Europe"
                                                                                                                                                                              },
                                                                                                                                                                              "gisaid_epi_isl": {
                                                                                                                                                                                "value": "EPI_ISL_744532"
                                                                                                                                                                              },
                                                                                                                                                                              "host": {
                                                                                                                                                                                "value": "Human"
                                                                                                                                                                              },
                                                                                                                                                                              "custom_location": {
                                                                                                                                                                                "confidence": {
                                                                                                                                                                                  "Europe": 0.9999999999999999
                                                                                                                                                                                },
                                                                                                                                                                                "entropy": -9.99866855976916e-13,
                                                                                                                                                                                "value": "Europe"
                                                                                                                                                                              },
                                                                                                                                                                              "num_date": {
                                                                                                                                                                                "confidence": [
                                                                                                                                                                                  2020.766393442623,
                                                                                                                                                                                  2020.766393442623
                                                                                                                                                                                ],
                                                                                                                                                                                "value": 2020.766393442623
                                                                                                                                                                              },
                                                                                                                                                                              "originating_lab": {
                                                                                                                                                                                "value": "Laboratoire national de sant\u00e9, Microbiology, Virology"
                                                                                                                                                                              },
                                                                                                                                                                              "pangolin_lineage": {
                                                                                                                                                                                "value": "B.1.177"
                                                                                                                                                                              },
                                                                                                                                                                              "recency": {
                                                                                                                                                                                "value": "Older"
                                                                                                                                                                              },
                                                                                                                                                                              "region": {
                                                                                                                                                                                "value": "Europe"
                                                                                                                                                                              },
                                                                                                                                                                              "region_exposure": {
                                                                                                                                                                                "value": "Europe"
                                                                                                                                                                              },

                                                                                                                                                                              "subclade_membership": {
                                                                                                                                                                                "value": "20E (EU1)"
                                                                                                                                                                              },
                                                                                                                                                                              "submitting_lab": {
                                                                                                                                                                                "value": "Laboratoire national de sant\u00e9, Microbiology, Microbial Genomics Platform"
                                                                                                                                                                              },
                                                                                                                                                                              "url": "https://www.gisaid.org"
                                                                                                                                                                            }
                                                                                                                                                                          },
                                                                                                                                                                          {
                                                                                                                                                                            "branch_attrs": {
                                                                                                                                                                              "mutations": {}
                                                                                                                                                                            },
                                                                                                                                                                            "children": [
                                                                                                                                                                              {
                                                                                                                                                                                "branch_attrs": {
                                                                                                                                                                                  "labels": {
                                                                                                                                                                                    "aa": "N: P365S; ORF1a: E2031K, V3331L; S: S659L"
                                                                                                                                                                                  },
                                                                                                                                                                                  "mutations": {
                                                                                                                                                                                    "N": [
                                                                                                                                                                                      "P365S"
                                                                                                                                                                                    ],
                                                                                                                                                                                    "ORF1a": [
                                                                                                                                                                                      "E2031K",
                                                                                                                                                                                      "V3331L"
                                                                                                                                                                                    ],
                                                                                                                                                                                    "S": [
                                                                                                                                                                                      "S659L"
                                                                                                                                                                                    ],
                                                                                                                                                                                    "nuc": [
                                                                                                                                                                                      "T1171G",
                                                                                                                                                                                      "A3046G",
                                                                                                                                                                                      "G6356A",
                                                                                                                                                                                      "G10256T",
                                                                                                                                                                                      "C23538T",
                                                                                                                                                                                      "C25836T",
                                                                                                                                                                                      "C29366T"
                                                                                                                                                                                    ]
                                                                                                                                                                                  }
                                                                                                                                                                                },
                                                                                                                                                                                "name": "Aruba/AW-RIVM-13169/2021",
                                                                                                                                                                                "node_attrs": {
                                                                                                                                                                                  "author": {
                                                                                                                                                                                    "author": "Adam Meijer et al",
                                                                                                                                                                                    "value": "Adam Meijer et al"
                                                                                                                                                                                  },
                                                                                                                                                                                  "clade_membership": {
                                                                                                                                                                                    "value": "20E (EU1)"
                                                                                                                                                                                  },
                                                                                                                                                                                  "country": {
                                                                                                                                                                                    "value": "Aruba"
                                                                                                                                                                                  },
                                                                                                                                                                                  "div": 21,
                                                                                                                                                                                  "division": {
                                                                                                                                                                                    "value": "Aruba"
                                                                                                                                                                                  },
                                                                                                                                                                                  "division_exposure": {
                                                                                                                                                                                    "value": "Aruba"
                                                                                                                                                                                  },
                                                                                                                                                                                  "gisaid_epi_isl": {
                                                                                                                                                                                    "value": "EPI_ISL_1035784"
                                                                                                                                                                                  },
                                                                                                                                                                                  "host": {
                                                                                                                                                                                    "value": "Human"
                                                                                                                                                                                  },
                                                                                                                                                                                  "custom_location": {
                                                                                                                                                                                    "confidence": {
                                                                                                                                                                                      "South America": 1.0
                                                                                                                                                                                    },
                                                                                                                                                                                    "entropy": -1.000088900581841e-12,
                                                                                                                                                                                    "value": "South America"
                                                                                                                                                                                  },
                                                                                                                                                                                  "num_date": {
                                                                                                                                                                                    "confidence": [
                                                                                                                                                                                      2021.1109589041096,
                                                                                                                                                                                      2021.1109589041096
                                                                                                                                                                                    ],
                                                                                                                                                                                    "value": 2021.1109589041096
                                                                                                                                                                                  },
                                                                                                                                                                                  "originating_lab": {
                                                                                                                                                                                    "value": "Dutch COVID-19 response team"
                                                                                                                                                                                  },
                                                                                                                                                                                  "pangolin_lineage": {
                                                                                                                                                                                    "value": "B.1.177"
                                                                                                                                                                                  },
                                                                                                                                                                                  "recency": {
                                                                                                                                                                                    "value": "One week ago"
                                                                                                                                                                                  },
                                                                                                                                                                                  "region": {
                                                                                                                                                                                    "value": "South America"
                                                                                                                                                                                  },
                                                                                                                                                                                  "region_exposure": {
                                                                                                                                                                                    "value": "South America"
                                                                                                                                                                                  },
                                                                                                                                                                                  "subclade_membership": {
                                                                                                                                                                                    "value": "20E (EU1)"
                                                                                                                                                                                  },
                                                                                                                                                                                  "submitting_lab": {
                                                                                                                                                                                    "value": "National Institute for Public Health and the Environment (RIVM)"
                                                                                                                                                                                  },
                                                                                                                                                                                  "url": "https://www.gisaid.org"
                                                                                                                                                                                }
                                                                                                                                                                              },
                                                                                                                                                                              {
                                                                                                                                                                                "branch_attrs": {
                                                                                                                                                                                  "labels": {
                                                                                                                                                                                    "aa": "ORF3a: W45L"
                                                                                                                                                                                  },
                                                                                                                                                                                  "mutations": {
                                                                                                                                                                                    "ORF3a": [
                                                                                                                                                                                      "W45L"
                                                                                                                                                                                    ],
                                                                                                                                                                                    "nuc": [
                                                                                                                                                                                      "T5941A",
                                                                                                                                                                                      "C8074T",
                                                                                                                                                                                      "G23611T",
                                                                                                                                                                                      "G25526T",
                                                                                                                                                                                      "C26735T",
                                                                                                                                                                                      "C29218T"
                                                                                                                                                                                    ]
                                                                                                                                                                                  }
                                                                                                                                                                                },
                                                                                                                                                                                "name": "Luxembourg/LNS2374758/2021",
                                                                                                                                                                                "node_attrs": {

                                                                                                                                                                                  "author": {
                                                                                                                                                                                    "author": "Anke Wienecke-Baldacchino et al",
                                                                                                                                                                                    "value": "Anke Wienecke-Baldacchino et al"
                                                                                                                                                                                  },
                                                                                                                                                                                  "clade_membership": {
                                                                                                                                                                                    "value": "20E (EU1)"
                                                                                                                                                                                  },
                                                                                                                                                                                  "country": {
                                                                                                                                                                                    "value": "Europe"
                                                                                                                                                                                  },
                                                                                                                                                                                  "div": 20,
                                                                                                                                                                                  "division": {
                                                                                                                                                                                    "value": "Europe"
                                                                                                                                                                                  },
                                                                                                                                                                                  "division_exposure": {
                                                                                                                                                                                    "value": "Europe"
                                                                                                                                                                                  },
                                                                                                                                                                                  "gisaid_epi_isl": {
                                                                                                                                                                                    "value": "EPI_ISL_910947"
                                                                                                                                                                                  },
                                                                                                                                                                                  "host": {
                                                                                                                                                                                    "value": "Human"
                                                                                                                                                                                  },
                                                                                                                                                                                  "custom_location": {
                                                                                                                                                                                    "confidence": {
                                                                                                                                                                                      "Europe": 1.0
                                                                                                                                                                                    },
                                                                                                                                                                                    "entropy": -1.000088900581841e-12,
                                                                                                                                                                                    "value": "Europe"
                                                                                                                                                                                  },
                                                                                                                                                                                  "num_date": {
                                                                                                                                                                                    "confidence": [
                                                                                                                                                                                      2021.0205479452054,
                                                                                                                                                                                      2021.0205479452054
                                                                                                                                                                                    ],
                                                                                                                                                                                    "value": 2021.0205479452054
                                                                                                                                                                                  },
                                                                                                                                                                                  "originating_lab": {
                                                                                                                                                                                    "value": "Laboratoire national de sante, Microbiology, Virology"
                                                                                                                                                                                  },
                                                                                                                                                                                  "pangolin_lineage": {
                                                                                                                                                                                    "value": "B.1.177"
                                                                                                                                                                                  },
                                                                                                                                                                                  "recency": {
                                                                                                                                                                                    "value": "Older"
                                                                                                                                                                                  },
                                                                                                                                                                                  "region": {
                                                                                                                                                                                    "value": "Europe"
                                                                                                                                                                                  },
                                                                                                                                                                                  "region_exposure": {
                                                                                                                                                                                    "value": "Europe"
                                                                                                                                                                                  },

                                                                                                                                                                                  "subclade_membership": {
                                                                                                                                                                                    "value": "20E (EU1)"
                                                                                                                                                                                  },
                                                                                                                                                                                  "submitting_lab": {
                                                                                                                                                                                    "value": "Laboratoire national de sante, Microbiology, Microbial Genomics Platform"
                                                                                                                                                                                  },
                                                                                                                                                                                  "url": "https://www.gisaid.org"
                                                                                                                                                                                }
                                                                                                                                                                              }
                                                                                                                                                                            ],
                                                                                                                                                                            "name": "NODE_0001316",
                                                                                                                                                                            "node_attrs": {
                                                                                                                                                                              "clade_membership": {
                                                                                                                                                                                "value": "20E (EU1)"
                                                                                                                                                                              },
                                                                                                                                                                              "div": 14,
                                                                                                                                                                              "custom_location": {
                                                                                                                                                                                "confidence": {
                                                                                                                                                                                  "Africa": 0.003970505713156192,
                                                                                                                                                                                  "Asia": 0.028337946878390755,
                                                                                                                                                                                  "Europe": 0.8009027538226019,
                                                                                                                                                                                  "South America": 0.16447642887088618
                                                                                                                                                                                },
                                                                                                                                                                                "entropy": 0.6131985862751315,
                                                                                                                                                                                "value": "Europe"
                                                                                                                                                                              },
                                                                                                                                                                              "num_date": {
                                                                                                                                                                                "confidence": [
                                                                                                                                                                                  2020.5186612307882,
                                                                                                                                                                                  2020.9208872330832
                                                                                                                                                                                ],
                                                                                                                                                                                "value": 2020.7658616238894
                                                                                                                                                                              },
                                                                                                                                                                              "subclade_membership": {
                                                                                                                                                                                "value": "20E (EU1)"
                                                                                                                                                                              }
                                                                                                                                                                            }
                                                                                                                                                                          }
                                                                                                                                                                        ],
                                                                                                                                                                        "name": "NODE_0000802",
                                                                                                                                                                        "node_attrs": {
                                                                                                                                                                          "clade_membership": {
                                                                                                                                                                            "value": "20E (EU1)"
                                                                                                                                                                          },
                                                                                                                                                                          "div": 14,
                                                                                                                                                                          "custom_location": {
                                                                                                                                                                            "confidence": {
                                                                                                                                                                              "Africa": 0.002603388557050874,
                                                                                                                                                                              "Asia": 0.06437703012050122,
                                                                                                                                                                              "Europe": 0.885292387126122,
                                                                                                                                                                              "South America": 0.04664771662267592
                                                                                                                                                                            },
                                                                                                                                                                            "entropy": 0.45101564002636957,
                                                                                                                                                                            "value": "Europe"
                                                                                                                                                                          },
                                                                                                                                                                          "num_date": {
                                                                                                                                                                            "confidence": [
                                                                                                                                                                              2020.5292124295672,
                                                                                                                                                                              2020.7480297641087
                                                                                                                                                                            ],
                                                                                                                                                                            "value": 2020.6933493865383
                                                                                                                                                                          },
                                                                                                                                                                          "subclade_membership": {
                                                                                                                                                                            "value": "20E (EU1)"
                                                                                                                                                                          }
                                                                                                                                                                        }
                                                                                                                                                                      }
                                                                                                                                                                    ],
                                                                                                                                                                    "name": "NODE_0000801",
                                                                                                                                                                    "node_attrs": {
                                                                                                                                                                      "clade_membership": {
                                                                                                                                                                        "value": "20E (EU1)"
                                                                                                                                                                      },
                                                                                                                                                                      "div": 13,
                                                                                                                                                                      "custom_location": {
                                                                                                                                                                        "confidence": {
                                                                                                                                                                          "Africa": 0.0032526209290062794,
                                                                                                                                                                          "Asia": 0.26152879820918157,
                                                                                                                                                                          "Europe": 0.699027692877409,
                                                                                                                                                                          "South America": 0.03514206757673207
                                                                                                                                                                        },
                                                                                                                                                                        "entropy": 0.7453564838350402,
                                                                                                                                                                        "value": "Europe"
                                                                                                                                                                      },
                                                                                                                                                                      "num_date": {
                                                                                                                                                                        "confidence": [
                                                                                                                                                                          2020.5025389719863,
                                                                                                                                                                          2020.735731881357
                                                                                                                                                                        ],
                                                                                                                                                                        "value": 2020.656896002227
                                                                                                                                                                      },
                                                                                                                                                                      "subclade_membership": {
                                                                                                                                                                        "value": "20E (EU1)"
                                                                                                                                                                      }
                                                                                                                                                                    }
                                                                                                                                                                  },
                                                                                                                                                                  {
                                                                                                                                                                    "branch_attrs": {
                                                                                                                                                                      "mutations": {}
                                                                                                                                                                    },
                                                                                                                                                                    "children": [
                                                                                                                                                                      {
                                                                                                                                                                        "branch_attrs": {
                                                                                                                                                                          "labels": {
                                                                                                                                                                            "aa": "S: Q1071L"
                                                                                                                                                                          },
                                                                                                                                                                          "mutations": {
                                                                                                                                                                            "S": [
                                                                                                                                                                              "Q1071L"
                                                                                                                                                                            ],
                                                                                                                                                                            "nuc": [
                                                                                                                                                                              "A2473G",
                                                                                                                                                                              "T7543C",
                                                                                                                                                                              "A24774T"
                                                                                                                                                                            ]
                                                                                                                                                                          }
                                                                                                                                                                        },
                                                                                                                                                                        "children": [
                                                                                                                                                                          {
                                                                                                                                                                            "branch_attrs": {
                                                                                                                                                                              "labels": {
                                                                                                                                                                                "aa": "ORF1a: M3934I, T3940I; ORF1b: T797I; S: V222A"
                                                                                                                                                                              },
                                                                                                                                                                              "mutations": {
                                                                                                                                                                                "ORF1a": [
                                                                                                                                                                                  "M3934I",
                                                                                                                                                                                  "T3940I"
                                                                                                                                                                                ],
                                                                                                                                                                                "ORF1b": [
                                                                                                                                                                                  "T797I"
                                                                                                                                                                                ],
                                                                                                                                                                                "S": [
                                                                                                                                                                                  "V222A"
                                                                                                                                                                                ],
                                                                                                                                                                                "nuc": [
                                                                                                                                                                                  "C6070T",
                                                                                                                                                                                  "T6286C",
                                                                                                                                                                                  "G6589A",
                                                                                                                                                                                  "G12067T",
                                                                                                                                                                                  "C12084T",
                                                                                                                                                                                  "C15396T",
                                                                                                                                                                                  "C15857T",
                                                                                                                                                                                  "T22227C",
                                                                                                                                                                                  "A25443G",
                                                                                                                                                                                  "G26801C"
                                                                                                                                                                                ]
                                                                                                                                                                              }
                                                                                                                                                                            },
                                                                                                                                                                            "name": "Aruba/AW-RIVM-13176/2021",
                                                                                                                                                                            "node_attrs": {
                                                                                                                                                                              "author": {
                                                                                                                                                                                "author": "Adam Meijer et al",
                                                                                                                                                                                "value": "Adam Meijer et al"
                                                                                                                                                                              },
                                                                                                                                                                              "clade_membership": {
                                                                                                                                                                                "value": "20E (EU1)"
                                                                                                                                                                              },
                                                                                                                                                                              "country": {
                                                                                                                                                                                "value": "Aruba"
                                                                                                                                                                              },
                                                                                                                                                                              "div": 24,
                                                                                                                                                                              "division": {
                                                                                                                                                                                "value": "Aruba"
                                                                                                                                                                              },
                                                                                                                                                                              "division_exposure": {
                                                                                                                                                                                "value": "Aruba"
                                                                                                                                                                              },
                                                                                                                                                                              "gisaid_epi_isl": {
                                                                                                                                                                                "value": "EPI_ISL_1035777"
                                                                                                                                                                              },
                                                                                                                                                                              "host": {
                                                                                                                                                                                "value": "Human"
                                                                                                                                                                              },
                                                                                                                                                                              "custom_location": {
                                                                                                                                                                                "confidence": {
                                                                                                                                                                                  "South America": 1.0
                                                                                                                                                                                },
                                                                                                                                                                                "entropy": -1.000088900581841e-12,
                                                                                                                                                                                "value": "South America"
                                                                                                                                                                              },
                                                                                                                                                                              "num_date": {
                                                                                                                                                                                "confidence": [
                                                                                                                                                                                  2021.1109589041096,
                                                                                                                                                                                  2021.1109589041096
                                                                                                                                                                                ],
                                                                                                                                                                                "value": 2021.1109589041096
                                                                                                                                                                              },
                                                                                                                                                                              "originating_lab": {
                                                                                                                                                                                "value": "Dutch COVID-19 response team"
                                                                                                                                                                              },
                                                                                                                                                                              "pangolin_lineage": {
                                                                                                                                                                                "value": "B.1.177"
                                                                                                                                                                              },
                                                                                                                                                                              "recency": {
                                                                                                                                                                                "value": "One week ago"
                                                                                                                                                                              },
                                                                                                                                                                              "region": {
                                                                                                                                                                                "value": "South America"
                                                                                                                                                                              },
                                                                                                                                                                              "region_exposure": {
                                                                                                                                                                                "value": "South America"
                                                                                                                                                                              },
                                                                                                                                                                              "subclade_membership": {
                                                                                                                                                                                "value": "20E (EU1)"
                                                                                                                                                                              },
                                                                                                                                                                              "submitting_lab": {
                                                                                                                                                                                "value": "National Institute for Public Health and the Environment (RIVM)"
                                                                                                                                                                              },
                                                                                                                                                                              "url": "https://www.gisaid.org"
                                                                                                                                                                            }
                                                                                                                                                                          },
                                                                                                                                                                          {
                                                                                                                                                                            "branch_attrs": {
                                                                                                                                                                              "labels": {
                                                                                                                                                                                "aa": "ORF1a: G519S; ORF3a: T223N; ORF9b: M78T; S: L5F"
                                                                                                                                                                              },
                                                                                                                                                                              "mutations": {
                                                                                                                                                                                "ORF1a": [
                                                                                                                                                                                  "G519S"
                                                                                                                                                                                ],
                                                                                                                                                                                "ORF3a": [
                                                                                                                                                                                  "T223N"
                                                                                                                                                                                ],
                                                                                                                                                                                "ORF9b": [
                                                                                                                                                                                  "M78T"
                                                                                                                                                                                ],
                                                                                                                                                                                "S": [
                                                                                                                                                                                  "L5F"
                                                                                                                                                                                ],
                                                                                                                                                                                "nuc": [
                                                                                                                                                                                  "G1820A",
                                                                                                                                                                                  "C13671T",
                                                                                                                                                                                  "C21575T",
                                                                                                                                                                                  "C26060A",
                                                                                                                                                                                  "T28516C"
                                                                                                                                                                                ]
                                                                                                                                                                              }
                                                                                                                                                                            },
                                                                                                                                                                            "children": [
                                                                                                                                                                              {
                                                                                                                                                                                "branch_attrs": {
                                                                                                                                                                                  "labels": {
                                                                                                                                                                                    "aa": "ORF1a: M2796I"
                                                                                                                                                                                  },
                                                                                                                                                                                  "mutations": {
                                                                                                                                                                                    "ORF1a": [
                                                                                                                                                                                      "M2796I"
                                                                                                                                                                                    ],
                                                                                                                                                                                    "nuc": [
                                                                                                                                                                                      "G8653T",
                                                                                                                                                                                      "C26936T"
                                                                                                                                                                                    ]
                                                                                                                                                                                  }
                                                                                                                                                                                },
                                                                                                                                                                                "name": "Aruba/AW-RIVM-13181/2021",
                                                                                                                                                                                "node_attrs": {
                                                                                                                                                                                  "author": {
                                                                                                                                                                                    "author": "Adam Meijer et al",
                                                                                                                                                                                    "value": "Adam Meijer et al"
                                                                                                                                                                                  },
                                                                                                                                                                                  "clade_membership": {
                                                                                                                                                                                    "value": "20E (EU1)"
                                                                                                                                                                                  },
                                                                                                                                                                                  "country": {
                                                                                                                                                                                    "value": "Aruba"
                                                                                                                                                                                  },
                                                                                                                                                                                  "div": 21,
                                                                                                                                                                                  "division": {
                                                                                                                                                                                    "value": "Aruba"
                                                                                                                                                                                  },
                                                                                                                                                                                  "division_exposure": {
                                                                                                                                                                                    "value": "Aruba"
                                                                                                                                                                                  },
                                                                                                                                                                                  "gisaid_epi_isl": {
                                                                                                                                                                                    "value": "EPI_ISL_1035772"
                                                                                                                                                                                  },
                                                                                                                                                                                  "host": {
                                                                                                                                                                                    "value": "Human"
                                                                                                                                                                                  },
                                                                                                                                                                                  "custom_location": {
                                                                                                                                                                                    "confidence": {
                                                                                                                                                                                      "South America": 1.0
                                                                                                                                                                                    },
                                                                                                                                                                                    "entropy": -1.000088900581841e-12,
                                                                                                                                                                                    "value": "South America"
                                                                                                                                                                                  },
                                                                                                                                                                                  "num_date": {
                                                                                                                                                                                    "confidence": [
                                                                                                                                                                                      2021.1109589041096,
                                                                                                                                                                                      2021.1109589041096
                                                                                                                                                                                    ],
                                                                                                                                                                                    "value": 2021.1109589041096
                                                                                                                                                                                  },
                                                                                                                                                                                  "originating_lab": {
                                                                                                                                                                                    "value": "Dutch COVID-19 response team"
                                                                                                                                                                                  },
                                                                                                                                                                                  "pangolin_lineage": {
                                                                                                                                                                                    "value": "B.1.177"
                                                                                                                                                                                  },
                                                                                                                                                                                  "recency": {
                                                                                                                                                                                    "value": "One week ago"
                                                                                                                                                                                  },
                                                                                                                                                                                  "region": {
                                                                                                                                                                                    "value": "South America"
                                                                                                                                                                                  },
                                                                                                                                                                                  "region_exposure": {
                                                                                                                                                                                    "value": "South America"
                                                                                                                                                                                  },
                                                                                                                                                                                  "subclade_membership": {
                                                                                                                                                                                    "value": "20E (EU1)"
                                                                                                                                                                                  },
                                                                                                                                                                                  "submitting_lab": {
                                                                                                                                                                                    "value": "National Institute for Public Health and the Environment (RIVM)"
                                                                                                                                                                                  },
                                                                                                                                                                                  "url": "https://www.gisaid.org"
                                                                                                                                                                                }
                                                                                                                                                                              },
                                                                                                                                                                              {
                                                                                                                                                                                "branch_attrs": {
                                                                                                                                                                                  "mutations": {
                                                                                                                                                                                    "nuc": [
                                                                                                                                                                                      "C7423T"
                                                                                                                                                                                    ]
                                                                                                                                                                                  }
                                                                                                                                                                                },
                                                                                                                                                                                "children": [
                                                                                                                                                                                  {
                                                                                                                                                                                    "branch_attrs": {
                                                                                                                                                                                      "mutations": {}
                                                                                                                                                                                    },
                                                                                                                                                                                    "name": "Curacao/CW-RIVM-11650/2021",
                                                                                                                                                                                    "node_attrs": {

                                                                                                                                                                                      "author": {
                                                                                                                                                                                        "author": "Adam Meijer et al",
                                                                                                                                                                                        "value": "Adam Meijer et al"
                                                                                                                                                                                      },
                                                                                                                                                                                      "clade_membership": {
                                                                                                                                                                                        "value": "20E (EU1)"
                                                                                                                                                                                      },
                                                                                                                                                                                      "country": {
                                                                                                                                                                                        "value": "Curacao"
                                                                                                                                                                                      },
                                                                                                                                                                                      "div": 20,
                                                                                                                                                                                      "division": {
                                                                                                                                                                                        "value": "Curacao"
                                                                                                                                                                                      },
                                                                                                                                                                                      "division_exposure": {
                                                                                                                                                                                        "value": "Curacao"
                                                                                                                                                                                      },
                                                                                                                                                                                      "gisaid_epi_isl": {
                                                                                                                                                                                        "value": "EPI_ISL_1014585"
                                                                                                                                                                                      },
                                                                                                                                                                                      "host": {
                                                                                                                                                                                        "value": "Human"
                                                                                                                                                                                      },
                                                                                                                                                                                      "custom_location": {
                                                                                                                                                                                        "confidence": {
                                                                                                                                                                                          "South America": 1.0
                                                                                                                                                                                        },
                                                                                                                                                                                        "entropy": -1.000088900581841e-12,
                                                                                                                                                                                        "value": "South America"
                                                                                                                                                                                      },
                                                                                                                                                                                      "num_date": {
                                                                                                                                                                                        "confidence": [
                                                                                                                                                                                          2021.0534246575342,
                                                                                                                                                                                          2021.0534246575342
                                                                                                                                                                                        ],
                                                                                                                                                                                        "value": 2021.0534246575342
                                                                                                                                                                                      },
                                                                                                                                                                                      "originating_lab": {
                                                                                                                                                                                        "value": "Dutch COVID-19 response team"
                                                                                                                                                                                      },
                                                                                                                                                                                      "pangolin_lineage": {
                                                                                                                                                                                        "value": "B.1.177"
                                                                                                                                                                                      },
                                                                                                                                                                                      "recency": {
                                                                                                                                                                                        "value": "One month ago"
                                                                                                                                                                                      },
                                                                                                                                                                                      "region": {
                                                                                                                                                                                        "value": "South America"
                                                                                                                                                                                      },
                                                                                                                                                                                      "region_exposure": {
                                                                                                                                                                                        "value": "South America"
                                                                                                                                                                                      },
                                                                                                                                                                                      "subclade_membership": {
                                                                                                                                                                                        "value": "20E (EU1)"
                                                                                                                                                                                      },
                                                                                                                                                                                      "submitting_lab": {
                                                                                                                                                                                        "value": "National Institute for Public Health and the Environment (RIVM)"
                                                                                                                                                                                      },
                                                                                                                                                                                      "url": "https://www.gisaid.org"
                                                                                                                                                                                    }
                                                                                                                                                                                  },
                                                                                                                                                                                  {
                                                                                                                                                                                    "branch_attrs": {
                                                                                                                                                                                      "mutations": {}
                                                                                                                                                                                    },
                                                                                                                                                                                    "children": [
                                                                                                                                                                                      {
                                                                                                                                                                                        "branch_attrs": {
                                                                                                                                                                                          "mutations": {}
                                                                                                                                                                                        },
                                                                                                                                                                                        "name": "Curacao/CW-RIVM-13018/2021",
                                                                                                                                                                                        "node_attrs": {

                                                                                                                                                                                          "author": {
                                                                                                                                                                                            "author": "Adam Meijer et al",
                                                                                                                                                                                            "value": "Adam Meijer et al"
                                                                                                                                                                                          },
                                                                                                                                                                                          "clade_membership": {
                                                                                                                                                                                            "value": "20E (EU1)"
                                                                                                                                                                                          },
                                                                                                                                                                                          "country": {
                                                                                                                                                                                            "value": "Curacao"
                                                                                                                                                                                          },
                                                                                                                                                                                          "div": 20,
                                                                                                                                                                                          "division": {
                                                                                                                                                                                            "value": "Curacao"
                                                                                                                                                                                          },
                                                                                                                                                                                          "division_exposure": {
                                                                                                                                                                                            "value": "Curacao"
                                                                                                                                                                                          },
                                                                                                                                                                                          "gisaid_epi_isl": {
                                                                                                                                                                                            "value": "EPI_ISL_1035764"
                                                                                                                                                                                          },
                                                                                                                                                                                          "host": {
                                                                                                                                                                                            "value": "Human"
                                                                                                                                                                                          },
                                                                                                                                                                                          "custom_location": {
                                                                                                                                                                                            "confidence": {
                                                                                                                                                                                              "South America": 1.0
                                                                                                                                                                                            },
                                                                                                                                                                                            "entropy": -1.000088900581841e-12,
                                                                                                                                                                                            "value": "South America"
                                                                                                                                                                                          },
                                                                                                                                                                                          "num_date": {
                                                                                                                                                                                            "confidence": [
                                                                                                                                                                                              2021.0780821917808,
                                                                                                                                                                                              2021.0780821917808
                                                                                                                                                                                            ],
                                                                                                                                                                                            "value": 2021.0780821917808
                                                                                                                                                                                          },
                                                                                                                                                                                          "originating_lab": {
                                                                                                                                                                                            "value": "Dutch COVID-19 response team"
                                                                                                                                                                                          },
                                                                                                                                                                                          "pangolin_lineage": {
                                                                                                                                                                                            "value": "B.1.177"
                                                                                                                                                                                          },
                                                                                                                                                                                          "recency": {
                                                                                                                                                                                            "value": "One week ago"
                                                                                                                                                                                          },
                                                                                                                                                                                          "region": {
                                                                                                                                                                                            "value": "South America"
                                                                                                                                                                                          },
                                                                                                                                                                                          "region_exposure": {
                                                                                                                                                                                            "value": "South America"
                                                                                                                                                                                          },
                                                                                                                                                                                          "subclade_membership": {
                                                                                                                                                                                            "value": "20E (EU1)"
                                                                                                                                                                                          },
                                                                                                                                                                                          "submitting_lab": {
                                                                                                                                                                                            "value": "National Institute for Public Health and the Environment (RIVM)"
                                                                                                                                                                                          },
                                                                                                                                                                                          "url": "https://www.gisaid.org"
                                                                                                                                                                                        }
                                                                                                                                                                                      },
                                                                                                                                                                                      {
                                                                                                                                                                                        "branch_attrs": {
                                                                                                                                                                                          "mutations": {}
                                                                                                                                                                                        },
                                                                                                                                                                                        "children": [
                                                                                                                                                                                          {
                                                                                                                                                                                            "branch_attrs": {
                                                                                                                                                                                              "mutations": {}
                                                                                                                                                                                            },
                                                                                                                                                                                            "name": "Curacao/CW-RIVM-11589/2021",
                                                                                                                                                                                            "node_attrs": {

                                                                                                                                                                                              "author": {
                                                                                                                                                                                                "author": "Adam Meijer et al",
                                                                                                                                                                                                "value": "Adam Meijer et al"
                                                                                                                                                                                              },
                                                                                                                                                                                              "clade_membership": {
                                                                                                                                                                                                "value": "20E (EU1)"
                                                                                                                                                                                              },
                                                                                                                                                                                              "country": {
                                                                                                                                                                                                "value": "Curacao"
                                                                                                                                                                                              },
                                                                                                                                                                                              "div": 20,
                                                                                                                                                                                              "division": {
                                                                                                                                                                                                "value": "Curacao"
                                                                                                                                                                                              },
                                                                                                                                                                                              "division_exposure": {
                                                                                                                                                                                                "value": "Curacao"
                                                                                                                                                                                              },
                                                                                                                                                                                              "gisaid_epi_isl": {
                                                                                                                                                                                                "value": "EPI_ISL_1014594"
                                                                                                                                                                                              },
                                                                                                                                                                                              "host": {
                                                                                                                                                                                                "value": "Human"
                                                                                                                                                                                              },
                                                                                                                                                                                              "custom_location": {
                                                                                                                                                                                                "confidence": {
                                                                                                                                                                                                  "South America": 1.0
                                                                                                                                                                                                },
                                                                                                                                                                                                "entropy": -1.000088900581841e-12,
                                                                                                                                                                                                "value": "South America"
                                                                                                                                                                                              },
                                                                                                                                                                                              "num_date": {
                                                                                                                                                                                                "confidence": [
                                                                                                                                                                                                  2021.0698630136985,
                                                                                                                                                                                                  2021.0698630136985
                                                                                                                                                                                                ],
                                                                                                                                                                                                "value": 2021.0698630136985
                                                                                                                                                                                              },
                                                                                                                                                                                              "originating_lab": {
                                                                                                                                                                                                "value": "Dutch COVID-19 response team"
                                                                                                                                                                                              },
                                                                                                                                                                                              "pangolin_lineage": {
                                                                                                                                                                                                "value": "B.1.177"
                                                                                                                                                                                              },
                                                                                                                                                                                              "recency": {
                                                                                                                                                                                                "value": "One month ago"
                                                                                                                                                                                              },
                                                                                                                                                                                              "region": {
                                                                                                                                                                                                "value": "South America"
                                                                                                                                                                                              },
                                                                                                                                                                                              "region_exposure": {
                                                                                                                                                                                                "value": "South America"
                                                                                                                                                                                              },
                                                                                                                                                                                              "subclade_membership": {
                                                                                                                                                                                                "value": "20E (EU1)"
                                                                                                                                                                                              },
                                                                                                                                                                                              "submitting_lab": {
                                                                                                                                                                                                "value": "National Institute for Public Health and the Environment (RIVM)"
                                                                                                                                                                                              },
                                                                                                                                                                                              "url": "https://www.gisaid.org"
                                                                                                                                                                                            }
                                                                                                                                                                                          },
                                                                                                                                                                                          {
                                                                                                                                                                                            "branch_attrs": {
                                                                                                                                                                                              "mutations": {}
                                                                                                                                                                                            },
                                                                                                                                                                                            "children": [
                                                                                                                                                                                              {
                                                                                                                                                                                                "branch_attrs": {
                                                                                                                                                                                                  "mutations": {}
                                                                                                                                                                                                },
                                                                                                                                                                                                "name": "Curacao/CW-RIVM-13013/2021",
                                                                                                                                                                                                "node_attrs": {

                                                                                                                                                                                                  "author": {
                                                                                                                                                                                                    "author": "Adam Meijer et al",
                                                                                                                                                                                                    "value": "Adam Meijer et al"
                                                                                                                                                                                                  },
                                                                                                                                                                                                  "clade_membership": {
                                                                                                                                                                                                    "value": "20E (EU1)"
                                                                                                                                                                                                  },
                                                                                                                                                                                                  "country": {
                                                                                                                                                                                                    "value": "Curacao"
                                                                                                                                                                                                  },
                                                                                                                                                                                                  "div": 20,
                                                                                                                                                                                                  "division": {
                                                                                                                                                                                                    "value": "Curacao"
                                                                                                                                                                                                  },
                                                                                                                                                                                                  "division_exposure": {
                                                                                                                                                                                                    "value": "Curacao"
                                                                                                                                                                                                  },
                                                                                                                                                                                                  "gisaid_epi_isl": {
                                                                                                                                                                                                    "value": "EPI_ISL_1035769"
                                                                                                                                                                                                  },
                                                                                                                                                                                                  "host": {
                                                                                                                                                                                                    "value": "Human"
                                                                                                                                                                                                  },
                                                                                                                                                                                                  "custom_location": {
                                                                                                                                                                                                    "confidence": {
                                                                                                                                                                                                      "South America": 1.0
                                                                                                                                                                                                    },
                                                                                                                                                                                                    "entropy": -1.000088900581841e-12,
                                                                                                                                                                                                    "value": "South America"
                                                                                                                                                                                                  },
                                                                                                                                                                                                  "num_date": {
                                                                                                                                                                                                    "confidence": [
                                                                                                                                                                                                      2021.0753424657535,
                                                                                                                                                                                                      2021.0753424657535
                                                                                                                                                                                                    ],
                                                                                                                                                                                                    "value": 2021.0753424657535
                                                                                                                                                                                                  },
                                                                                                                                                                                                  "originating_lab": {
                                                                                                                                                                                                    "value": "Dutch COVID-19 response team"
                                                                                                                                                                                                  },
                                                                                                                                                                                                  "pangolin_lineage": {
                                                                                                                                                                                                    "value": "B.1.177"
                                                                                                                                                                                                  },
                                                                                                                                                                                                  "recency": {
                                                                                                                                                                                                    "value": "One week ago"
                                                                                                                                                                                                  },
                                                                                                                                                                                                  "region": {
                                                                                                                                                                                                    "value": "South America"
                                                                                                                                                                                                  },
                                                                                                                                                                                                  "region_exposure": {
                                                                                                                                                                                                    "value": "South America"
                                                                                                                                                                                                  },
                                                                                                                                                                                                  "subclade_membership": {
                                                                                                                                                                                                    "value": "20E (EU1)"
                                                                                                                                                                                                  },
                                                                                                                                                                                                  "submitting_lab": {
                                                                                                                                                                                                    "value": "National Institute for Public Health and the Environment (RIVM)"
                                                                                                                                                                                                  },
                                                                                                                                                                                                  "url": "https://www.gisaid.org"
                                                                                                                                                                                                }
                                                                                                                                                                                              },
                                                                                                                                                                                              {
                                                                                                                                                                                                "branch_attrs": {
                                                                                                                                                                                                  "mutations": {}
                                                                                                                                                                                                },
                                                                                                                                                                                                "name": "Curacao/CW-RIVM-13014/2021",
                                                                                                                                                                                                "node_attrs": {

                                                                                                                                                                                                  "author": {
                                                                                                                                                                                                    "author": "Adam Meijer et al",
                                                                                                                                                                                                    "value": "Adam Meijer et al"
                                                                                                                                                                                                  },
                                                                                                                                                                                                  "clade_membership": {
                                                                                                                                                                                                    "value": "20E (EU1)"
                                                                                                                                                                                                  },
                                                                                                                                                                                                  "country": {
                                                                                                                                                                                                    "value": "Curacao"
                                                                                                                                                                                                  },
                                                                                                                                                                                                  "div": 20,
                                                                                                                                                                                                  "division": {
                                                                                                                                                                                                    "value": "Curacao"
                                                                                                                                                                                                  },
                                                                                                                                                                                                  "division_exposure": {
                                                                                                                                                                                                    "value": "Curacao"
                                                                                                                                                                                                  },
                                                                                                                                                                                                  "gisaid_epi_isl": {
                                                                                                                                                                                                    "value": "EPI_ISL_1035768"
                                                                                                                                                                                                  },
                                                                                                                                                                                                  "host": {
                                                                                                                                                                                                    "value": "Human"
                                                                                                                                                                                                  },
                                                                                                                                                                                                  "custom_location": {
                                                                                                                                                                                                    "confidence": {
                                                                                                                                                                                                      "South America": 1.0
                                                                                                                                                                                                    },
                                                                                                                                                                                                    "entropy": -1.000088900581841e-12,
                                                                                                                                                                                                    "value": "South America"
                                                                                                                                                                                                  },
                                                                                                                                                                                                  "num_date": {
                                                                                                                                                                                                    "confidence": [
                                                                                                                                                                                                      2021.0753424657535,
                                                                                                                                                                                                      2021.0753424657535
                                                                                                                                                                                                    ],
                                                                                                                                                                                                    "value": 2021.0753424657535
                                                                                                                                                                                                  },
                                                                                                                                                                                                  "originating_lab": {
                                                                                                                                                                                                    "value": "Dutch COVID-19 response team"
                                                                                                                                                                                                  },
                                                                                                                                                                                                  "pangolin_lineage": {
                                                                                                                                                                                                    "value": "B.1.177"
                                                                                                                                                                                                  },
                                                                                                                                                                                                  "recency": {
                                                                                                                                                                                                    "value": "One week ago"
                                                                                                                                                                                                  },
                                                                                                                                                                                                  "region": {
                                                                                                                                                                                                    "value": "South America"
                                                                                                                                                                                                  },
                                                                                                                                                                                                  "region_exposure": {
                                                                                                                                                                                                    "value": "South America"
                                                                                                                                                                                                  },
                                                                                                                                                                                                  "subclade_membership": {
                                                                                                                                                                                                    "value": "20E (EU1)"
                                                                                                                                                                                                  },
                                                                                                                                                                                                  "submitting_lab": {
                                                                                                                                                                                                    "value": "National Institute for Public Health and the Environment (RIVM)"
                                                                                                                                                                                                  },
                                                                                                                                                                                                  "url": "https://www.gisaid.org"
                                                                                                                                                                                                }
                                                                                                                                                                                              }
                                                                                                                                                                                            ],
                                                                                                                                                                                            "name": "NODE_0001502",
                                                                                                                                                                                            "node_attrs": {
                                                                                                                                                                                              "clade_membership": {
                                                                                                                                                                                                "value": "20E (EU1)"
                                                                                                                                                                                              },
                                                                                                                                                                                              "div": 20,
                                                                                                                                                                                              "custom_location": {
                                                                                                                                                                                                "confidence": {
                                                                                                                                                                                                  "Europe": 0.0012041587094790336,
                                                                                                                                                                                                  "South America": 0.9982070263061678
                                                                                                                                                                                                },
                                                                                                                                                                                                "entropy": 0.015050525926508945,
                                                                                                                                                                                                "value": "South America"
                                                                                                                                                                                              },
                                                                                                                                                                                              "num_date": {
                                                                                                                                                                                                "confidence": [
                                                                                                                                                                                                  2021.0533284747476,
                                                                                                                                                                                                  2021.0753424657535
                                                                                                                                                                                                ],
                                                                                                                                                                                                "value": 2021.0719713507613
                                                                                                                                                                                              },
                                                                                                                                                                                              "subclade_membership": {
                                                                                                                                                                                                "value": "20E (EU1)"
                                                                                                                                                                                              }
                                                                                                                                                                                            }
                                                                                                                                                                                          }
                                                                                                                                                                                        ],
                                                                                                                                                                                        "name": "NODE_0001501",
                                                                                                                                                                                        "node_attrs": {
                                                                                                                                                                                          "clade_membership": {
                                                                                                                                                                                            "value": "20E (EU1)"
                                                                                                                                                                                          },
                                                                                                                                                                                          "div": 20,
                                                                                                                                                                                          "custom_location": {
                                                                                                                                                                                            "confidence": {
                                                                                                                                                                                              "Europe": 0.0013228367110297043,
                                                                                                                                                                                              "South America": 0.9980449378067621
                                                                                                                                                                                            },
                                                                                                                                                                                            "entropy": 0.016219247266561942,
                                                                                                                                                                                            "value": "South America"
                                                                                                                                                                                          },
                                                                                                                                                                                          "num_date": {
                                                                                                                                                                                            "confidence": [
                                                                                                                                                                                              2021.0297953555262,
                                                                                                                                                                                              2021.0698630136985
                                                                                                                                                                                            ],
                                                                                                                                                                                            "value": 2021.0664918987063
                                                                                                                                                                                          },
                                                                                                                                                                                          "subclade_membership": {
                                                                                                                                                                                            "value": "20E (EU1)"
                                                                                                                                                                                          }
                                                                                                                                                                                        }
                                                                                                                                                                                      }
                                                                                                                                                                                    ],
                                                                                                                                                                                    "name": "NODE_0001500",
                                                                                                                                                                                    "node_attrs": {
                                                                                                                                                                                      "clade_membership": {
                                                                                                                                                                                        "value": "20E (EU1)"
                                                                                                                                                                                      },
                                                                                                                                                                                      "div": 20,
                                                                                                                                                                                      "custom_location": {
                                                                                                                                                                                        "confidence": {
                                                                                                                                                                                          "Europe": 0.0013789302657585003,
                                                                                                                                                                                          "South America": 0.9979765453687474
                                                                                                                                                                                        },
                                                                                                                                                                                        "entropy": 0.016695119077645634,
                                                                                                                                                                                        "value": "South America"
                                                                                                                                                                                      },
                                                                                                                                                                                      "num_date": {
                                                                                                                                                                                        "confidence": [
                                                                                                                                                                                          2021.010893441764,
                                                                                                                                                                                          2021.0667146968751
                                                                                                                                                                                        ],
                                                                                                                                                                                        "value": 2021.0488020773823
                                                                                                                                                                                      },
                                                                                                                                                                                      "subclade_membership": {
                                                                                                                                                                                        "value": "20E (EU1)"
                                                                                                                                                                                      }
                                                                                                                                                                                    }
                                                                                                                                                                                  }
                                                                                                                                                                                ],
                                                                                                                                                                                "name": "NODE_0000782",
                                                                                                                                                                                "node_attrs": {
                                                                                                                                                                                  "clade_membership": {
                                                                                                                                                                                    "value": "20E (EU1)"
                                                                                                                                                                                  },
                                                                                                                                                                                  "div": 20,
                                                                                                                                                                                  "custom_location": {
                                                                                                                                                                                    "confidence": {
                                                                                                                                                                                      "Europe": 0.0018756042833679956,
                                                                                                                                                                                      "South America": 0.9973855255800204
                                                                                                                                                                                    },
                                                                                                                                                                                    "entropy": 0.020681657274570414,
                                                                                                                                                                                    "value": "South America"
                                                                                                                                                                                  },
                                                                                                                                                                                  "num_date": {
                                                                                                                                                                                    "confidence": [
                                                                                                                                                                                      2020.9899659560917,
                                                                                                                                                                                      2021.0534246575342
                                                                                                                                                                                    ],
                                                                                                                                                                                    "value": 2021.0477421568507
                                                                                                                                                                                  },
                                                                                                                                                                                  "subclade_membership": {
                                                                                                                                                                                    "value": "20E (EU1)"
                                                                                                                                                                                  }
                                                                                                                                                                                }
                                                                                                                                                                              }
                                                                                                                                                                            ],
                                                                                                                                                                            "name": "NODE_0000781",
                                                                                                                                                                            "node_attrs": {
                                                                                                                                                                              "clade_membership": {
                                                                                                                                                                                "value": "20E (EU1)"
                                                                                                                                                                              },
                                                                                                                                                                              "div": 19,
                                                                                                                                                                              "custom_location": {
                                                                                                                                                                                "confidence": {
                                                                                                                                                                                  "Europe": 0.007305213394256761,
                                                                                                                                                                                  "South America": 0.9910063017053998
                                                                                                                                                                                },
                                                                                                                                                                                "entropy": 0.05762673173251763,
                                                                                                                                                                                "value": "South America"
                                                                                                                                                                              },
                                                                                                                                                                              "num_date": {
                                                                                                                                                                                "confidence": [
                                                                                                                                                                                  2020.9180733723665,
                                                                                                                                                                                  2021.0384792370276
                                                                                                                                                                                ],
                                                                                                                                                                                "value": 2020.9722529475644
                                                                                                                                                                              },
                                                                                                                                                                              "subclade_membership": {
                                                                                                                                                                                "value": "20E (EU1)"
                                                                                                                                                                              }
                                                                                                                                                                            }
                                                                                                                                                                          }
                                                                                                                                                                        ],
                                                                                                                                                                        "name": "NODE_0000780",
                                                                                                                                                                        "node_attrs": {
                                                                                                                                                                          "clade_membership": {
                                                                                                                                                                            "value": "20E (EU1)"
                                                                                                                                                                          },
                                                                                                                                                                          "div": 14,
                                                                                                                                                                          "custom_location": {
                                                                                                                                                                            "confidence": {
                                                                                                                                                                              "Africa": 0.0015487303755598253,
                                                                                                                                                                              "Asia": 0.0076013614296957955,
                                                                                                                                                                              "Europe": 0.06703713590357332,
                                                                                                                                                                              "South America": 0.922354770599625
                                                                                                                                                                            },
                                                                                                                                                                            "entropy": 0.31348653095623946,
                                                                                                                                                                            "value": "South America"
                                                                                                                                                                          },
                                                                                                                                                                          "num_date": {
                                                                                                                                                                            "confidence": [
                                                                                                                                                                              2020.451327531707,
                                                                                                                                                                              2020.8815402363145
                                                                                                                                                                            ],
                                                                                                                                                                            "value": 2020.7636341491173
                                                                                                                                                                          },
                                                                                                                                                                          "subclade_membership": {
                                                                                                                                                                            "value": "20E (EU1)"
                                                                                                                                                                          }
                                                                                                                                                                        }
                                                                                                                                                                      },
                                                                                                                                                                      {
                                                                                                                                                                        "branch_attrs": {
                                                                                                                                                                          "mutations": {}
                                                                                                                                                                        },
                                                                                                                                                                        "children": [
                                                                                                                                                                          {
                                                                                                                                                                            "branch_attrs": {
                                                                                                                                                                              "labels": {
                                                                                                                                                                                "aa": "ORF1a: G519S, Y1064C, N1081K; ORF3a: L108I; S: D138Y"
                                                                                                                                                                              },
                                                                                                                                                                              "mutations": {
                                                                                                                                                                                "ORF1a": [
                                                                                                                                                                                  "G519S",
                                                                                                                                                                                  "Y1064C",
                                                                                                                                                                                  "N1081K"
                                                                                                                                                                                ],
                                                                                                                                                                                "ORF3a": [
                                                                                                                                                                                  "L108I"
                                                                                                                                                                                ],
                                                                                                                                                                                "S": [
                                                                                                                                                                                  "D138Y"
                                                                                                                                                                                ],
                                                                                                                                                                                "nuc": [
                                                                                                                                                                                  "G1820A",
                                                                                                                                                                                  "A3456G",
                                                                                                                                                                                  "T3508A",
                                                                                                                                                                                  "C5833G",
                                                                                                                                                                                  "C6706T",
                                                                                                                                                                                  "C13671T",
                                                                                                                                                                                  "C16111T",
                                                                                                                                                                                  "G21974T",
                                                                                                                                                                                  "C25714A"
                                                                                                                                                                                ]
                                                                                                                                                                              }
                                                                                                                                                                            },
                                                                                                                                                                            "name": "Spain/CT-IrsiCaixaR004QZ1H3/2021",
                                                                                                                                                                            "node_attrs": {
                                                                                                                                                                              "author": {
                                                                                                                                                                                "author": "Marc Noguera-Julian et al",
                                                                                                                                                                                "value": "Marc Noguera-Julian et al"
                                                                                                                                                                              },
                                                                                                                                                                              "clade_membership": {
                                                                                                                                                                                "value": "20E (EU1)"
                                                                                                                                                                              },
                                                                                                                                                                              "country": {
                                                                                                                                                                                "value": "Europe"
                                                                                                                                                                              },
                                                                                                                                                                              "div": 20,
                                                                                                                                                                              "division": {
                                                                                                                                                                                "value": "Europe"
                                                                                                                                                                              },
                                                                                                                                                                              "division_exposure": {
                                                                                                                                                                                "value": "Europe"
                                                                                                                                                                              },
                                                                                                                                                                              "gisaid_epi_isl": {
                                                                                                                                                                                "value": "EPI_ISL_1046879"
                                                                                                                                                                              },
                                                                                                                                                                              "host": {
                                                                                                                                                                                "value": "Human"
                                                                                                                                                                              },
                                                                                                                                                                              "custom_location": {
                                                                                                                                                                                "confidence": {
                                                                                                                                                                                  "Europe": 1.0
                                                                                                                                                                                },
                                                                                                                                                                                "entropy": -1.000088900581841e-12,
                                                                                                                                                                                "value": "Europe"
                                                                                                                                                                              },
                                                                                                                                                                              "num_date": {
                                                                                                                                                                                "confidence": [
                                                                                                                                                                                  2021.0863013698631,
                                                                                                                                                                                  2021.0863013698631
                                                                                                                                                                                ],
                                                                                                                                                                                "value": 2021.0863013698631
                                                                                                                                                                              },
                                                                                                                                                                              "originating_lab": {
                                                                                                                                                                                "value": "Servicio de Microbiolog\u00eda, Laboratori Cl\u00ednic Metropolitana Nord. Hospital Universitari Germans Trias i Pujol. Institut d\u2019Investigaci\u00f3 en Ci\u00e8ncies de la Salut Germans Trias i Pujol (IGTP)"
                                                                                                                                                                              },
                                                                                                                                                                              "pangolin_lineage": {
                                                                                                                                                                                "value": "B.1.177"
                                                                                                                                                                              },
                                                                                                                                                                              "recency": {
                                                                                                                                                                                "value": "One week ago"
                                                                                                                                                                              },
                                                                                                                                                                              "region": {
                                                                                                                                                                                "value": "Europe"
                                                                                                                                                                              },
                                                                                                                                                                              "region_exposure": {
                                                                                                                                                                                "value": "Europe"
                                                                                                                                                                              },

                                                                                                                                                                              "subclade_membership": {
                                                                                                                                                                                "value": "20E (EU1)"
                                                                                                                                                                              },
                                                                                                                                                                              "submitting_lab": {
                                                                                                                                                                                "value": "IrsiCaixa - Can Ruti CovidSeq"
                                                                                                                                                                              },
                                                                                                                                                                              "url": "https://www.gisaid.org"
                                                                                                                                                                            }
                                                                                                                                                                          },
                                                                                                                                                                          {
                                                                                                                                                                            "branch_attrs": {
                                                                                                                                                                              "mutations": {}
                                                                                                                                                                            },
                                                                                                                                                                            "children": [
                                                                                                                                                                              {
                                                                                                                                                                                "branch_attrs": {
                                                                                                                                                                                  "labels": {
                                                                                                                                                                                    "aa": "ORF1a: S2517F, K3353R; ORF3a: K16N; ORF7a: T120I; S: E583D"
                                                                                                                                                                                  },
                                                                                                                                                                                  "mutations": {
                                                                                                                                                                                    "ORF1a": [
                                                                                                                                                                                      "S2517F",
                                                                                                                                                                                      "K3353R"
                                                                                                                                                                                    ],
                                                                                                                                                                                    "ORF3a": [
                                                                                                                                                                                      "K16N"
                                                                                                                                                                                    ],
                                                                                                                                                                                    "ORF7a": [
                                                                                                                                                                                      "T120I"
                                                                                                                                                                                    ],
                                                                                                                                                                                    "S": [
                                                                                                                                                                                      "E583D"
                                                                                                                                                                                    ],
                                                                                                                                                                                    "nuc": [
                                                                                                                                                                                      "C7815T",
                                                                                                                                                                                      "A10323G",
                                                                                                                                                                                      "G23311C",
                                                                                                                                                                                      "G25440T",
                                                                                                                                                                                      "C27752T"
                                                                                                                                                                                    ]
                                                                                                                                                                                  }
                                                                                                                                                                                },
                                                                                                                                                                                "name": "Singapore/1131/2020",
                                                                                                                                                                                "node_attrs": {

                                                                                                                                                                                  "author": {
                                                                                                                                                                                    "author": "Tze Minn Mak et al",
                                                                                                                                                                                    "value": "Tze Minn Mak et al"
                                                                                                                                                                                  },
                                                                                                                                                                                  "clade_membership": {
                                                                                                                                                                                    "value": "20E (EU1)"
                                                                                                                                                                                  },
                                                                                                                                                                                  "country": {
                                                                                                                                                                                    "value": "Asia"
                                                                                                                                                                                  },
                                                                                                                                                                                  "div": 16,
                                                                                                                                                                                  "division": {
                                                                                                                                                                                    "value": "Asia"
                                                                                                                                                                                  },
                                                                                                                                                                                  "division_exposure": {
                                                                                                                                                                                    "value": "Asia"
                                                                                                                                                                                  },
                                                                                                                                                                                  "gisaid_epi_isl": {
                                                                                                                                                                                    "value": "EPI_ISL_626641"
                                                                                                                                                                                  },
                                                                                                                                                                                  "host": {
                                                                                                                                                                                    "value": "Human"
                                                                                                                                                                                  },
                                                                                                                                                                                  "custom_location": {
                                                                                                                                                                                    "confidence": {
                                                                                                                                                                                      "Asia": 0.9999999999999999
                                                                                                                                                                                    },
                                                                                                                                                                                    "entropy": -9.99866855976916e-13,
                                                                                                                                                                                    "value": "Asia"
                                                                                                                                                                                  },
                                                                                                                                                                                  "num_date": {
                                                                                                                                                                                    "confidence": [
                                                                                                                                                                                      2020.8319672131147,
                                                                                                                                                                                      2020.8319672131147
                                                                                                                                                                                    ],
                                                                                                                                                                                    "value": 2020.8319672131147
                                                                                                                                                                                  },
                                                                                                                                                                                  "originating_lab": {
                                                                                                                                                                                    "value": "National Public Health Laboratory, National Centre for Infectious Diseases"
                                                                                                                                                                                  },
                                                                                                                                                                                  "pangolin_lineage": {
                                                                                                                                                                                    "value": "B.1.177.18"
                                                                                                                                                                                  },
                                                                                                                                                                                  "recency": {
                                                                                                                                                                                    "value": "Older"
                                                                                                                                                                                  },
                                                                                                                                                                                  "region": {
                                                                                                                                                                                    "value": "Asia"
                                                                                                                                                                                  },
                                                                                                                                                                                  "region_exposure": {
                                                                                                                                                                                    "value": "Asia"
                                                                                                                                                                                  },

                                                                                                                                                                                  "subclade_membership": {
                                                                                                                                                                                    "value": "20E (EU1)"
                                                                                                                                                                                  },
                                                                                                                                                                                  "submitting_lab": {
                                                                                                                                                                                    "value": "National Public Health Laboratory, National Centre for Infectious Diseases"
                                                                                                                                                                                  },
                                                                                                                                                                                  "url": "https://www.gisaid.org"
                                                                                                                                                                                }
                                                                                                                                                                              },
                                                                                                                                                                              {
                                                                                                                                                                                "branch_attrs": {
                                                                                                                                                                                  "mutations": {}
                                                                                                                                                                                },
                                                                                                                                                                                "children": [
                                                                                                                                                                                  {
                                                                                                                                                                                    "branch_attrs": {
                                                                                                                                                                                      "labels": {
                                                                                                                                                                                        "aa": "ORF1a: Y1920H; ORF1b: V2178F"
                                                                                                                                                                                      },
                                                                                                                                                                                      "mutations": {
                                                                                                                                                                                        "ORF1a": [
                                                                                                                                                                                          "Y1920H"
                                                                                                                                                                                        ],
                                                                                                                                                                                        "ORF1b": [
                                                                                                                                                                                          "V2178F"
                                                                                                                                                                                        ],
                                                                                                                                                                                        "nuc": [
                                                                                                                                                                                          "T6023C",
                                                                                                                                                                                          "G19999T"
                                                                                                                                                                                        ]
                                                                                                                                                                                      }
                                                                                                                                                                                    },
                                                                                                                                                                                    "children": [
                                                                                                                                                                                      {
                                                                                                                                                                                        "branch_attrs": {
                                                                                                                                                                                          "labels": {
                                                                                                                                                                                            "aa": "ORF1a: L1853F"
                                                                                                                                                                                          },
                                                                                                                                                                                          "mutations": {
                                                                                                                                                                                            "ORF1a": [
                                                                                                                                                                                              "L1853F"
                                                                                                                                                                                            ],
                                                                                                                                                                                            "nuc": [
                                                                                                                                                                                              "C5822T"
                                                                                                                                                                                            ]
                                                                                                                                                                                          }
                                                                                                                                                                                        },
                                                                                                                                                                                        "name": "Iceland/4360/2020",
                                                                                                                                                                                        "node_attrs": {

                                                                                                                                                                                          "author": {
                                                                                                                                                                                            "author": "Daniel F Gudbjartsson et al",
                                                                                                                                                                                            "value": "Daniel F Gudbjartsson et al"
                                                                                                                                                                                          },
                                                                                                                                                                                          "clade_membership": {
                                                                                                                                                                                            "value": "20E (EU1)"
                                                                                                                                                                                          },
                                                                                                                                                                                          "country": {
                                                                                                                                                                                            "value": "Europe"
                                                                                                                                                                                          },
                                                                                                                                                                                          "div": 14,
                                                                                                                                                                                          "division": {
                                                                                                                                                                                            "value": "Europe"
                                                                                                                                                                                          },
                                                                                                                                                                                          "division_exposure": {
                                                                                                                                                                                            "value": "Europe"
                                                                                                                                                                                          },
                                                                                                                                                                                          "gisaid_epi_isl": {
                                                                                                                                                                                            "value": "EPI_ISL_828052"
                                                                                                                                                                                          },
                                                                                                                                                                                          "host": {
                                                                                                                                                                                            "value": "Human"
                                                                                                                                                                                          },
                                                                                                                                                                                          "custom_location": {
                                                                                                                                                                                            "confidence": {
                                                                                                                                                                                              "Europe": 1.0
                                                                                                                                                                                            },
                                                                                                                                                                                            "entropy": -1.000088900581841e-12,
                                                                                                                                                                                            "value": "Europe"
                                                                                                                                                                                          },
                                                                                                                                                                                          "num_date": {
                                                                                                                                                                                            "confidence": [
                                                                                                                                                                                              2020.73087431694,
                                                                                                                                                                                              2020.73087431694
                                                                                                                                                                                            ],
                                                                                                                                                                                            "value": 2020.73087431694
                                                                                                                                                                                          },
                                                                                                                                                                                          "originating_lab": {
                                                                                                                                                                                            "value": "deCODE genetics"
                                                                                                                                                                                          },
                                                                                                                                                                                          "pangolin_lineage": {
                                                                                                                                                                                            "value": "B.1.177"
                                                                                                                                                                                          },
                                                                                                                                                                                          "recency": {
                                                                                                                                                                                            "value": "Older"
                                                                                                                                                                                          },
                                                                                                                                                                                          "region": {
                                                                                                                                                                                            "value": "Europe"
                                                                                                                                                                                          },
                                                                                                                                                                                          "region_exposure": {
                                                                                                                                                                                            "value": "Europe"
                                                                                                                                                                                          },

                                                                                                                                                                                          "subclade_membership": {
                                                                                                                                                                                            "value": "20E (EU1)"
                                                                                                                                                                                          },
                                                                                                                                                                                          "submitting_lab": {
                                                                                                                                                                                            "value": "deCODE genetics"
                                                                                                                                                                                          },
                                                                                                                                                                                          "url": "https://www.gisaid.org"
                                                                                                                                                                                        }
                                                                                                                                                                                      },
                                                                                                                                                                                      {
                                                                                                                                                                                        "branch_attrs": {
                                                                                                                                                                                          "labels": {
                                                                                                                                                                                            "aa": "ORF3a: L95F; ORF8: T87I"
                                                                                                                                                                                          },
                                                                                                                                                                                          "mutations": {
                                                                                                                                                                                            "ORF3a": [
                                                                                                                                                                                              "L95F"
                                                                                                                                                                                            ],
                                                                                                                                                                                            "ORF8": [
                                                                                                                                                                                              "T87I"
                                                                                                                                                                                            ],
                                                                                                                                                                                            "nuc": [
                                                                                                                                                                                              "G2755T",
                                                                                                                                                                                              "G4300A",
                                                                                                                                                                                              "T10876C",
                                                                                                                                                                                              "G25677T",
                                                                                                                                                                                              "C28153T"
                                                                                                                                                                                            ]
                                                                                                                                                                                          }
                                                                                                                                                                                        },
                                                                                                                                                                                        "name": "Iceland/5073/2020",
                                                                                                                                                                                        "node_attrs": {

                                                                                                                                                                                          "author": {
                                                                                                                                                                                            "author": "Daniel F Gudbjartsson et al",
                                                                                                                                                                                            "value": "Daniel F Gudbjartsson et al"
                                                                                                                                                                                          },
                                                                                                                                                                                          "clade_membership": {
                                                                                                                                                                                            "value": "20E (EU1)"
                                                                                                                                                                                          },
                                                                                                                                                                                          "country": {
                                                                                                                                                                                            "value": "Europe"
                                                                                                                                                                                          },
                                                                                                                                                                                          "div": 18,
                                                                                                                                                                                          "division": {
                                                                                                                                                                                            "value": "Europe"
                                                                                                                                                                                          },
                                                                                                                                                                                          "division_exposure": {
                                                                                                                                                                                            "value": "Europe"
                                                                                                                                                                                          },
                                                                                                                                                                                          "gisaid_epi_isl": {
                                                                                                                                                                                            "value": "EPI_ISL_828760"
                                                                                                                                                                                          },
                                                                                                                                                                                          "host": {
                                                                                                                                                                                            "value": "Human"
                                                                                                                                                                                          },
                                                                                                                                                                                          "custom_location": {
                                                                                                                                                                                            "confidence": {
                                                                                                                                                                                              "Europe": 1.0
                                                                                                                                                                                            },
                                                                                                                                                                                            "entropy": -1.000088900581841e-12,
                                                                                                                                                                                            "value": "Europe"
                                                                                                                                                                                          },
                                                                                                                                                                                          "num_date": {
                                                                                                                                                                                            "confidence": [
                                                                                                                                                                                              2020.8346994535518,
                                                                                                                                                                                              2020.8346994535518
                                                                                                                                                                                            ],
                                                                                                                                                                                            "value": 2020.8346994535518
                                                                                                                                                                                          },
                                                                                                                                                                                          "originating_lab": {
                                                                                                                                                                                            "value": "deCODE genetics"
                                                                                                                                                                                          },
                                                                                                                                                                                          "pangolin_lineage": {
                                                                                                                                                                                            "value": "B.1.177"
                                                                                                                                                                                          },
                                                                                                                                                                                          "recency": {
                                                                                                                                                                                            "value": "Older"
                                                                                                                                                                                          },
                                                                                                                                                                                          "region": {
                                                                                                                                                                                            "value": "Europe"
                                                                                                                                                                                          },
                                                                                                                                                                                          "region_exposure": {
                                                                                                                                                                                            "value": "Europe"
                                                                                                                                                                                          },

                                                                                                                                                                                          "subclade_membership": {
                                                                                                                                                                                            "value": "20E (EU1)"
                                                                                                                                                                                          },
                                                                                                                                                                                          "submitting_lab": {
                                                                                                                                                                                            "value": "deCODE genetics"
                                                                                                                                                                                          },
                                                                                                                                                                                          "url": "https://www.gisaid.org"
                                                                                                                                                                                        }
                                                                                                                                                                                      },
                                                                                                                                                                                      {
                                                                                                                                                                                        "branch_attrs": {
                                                                                                                                                                                          "mutations": {}
                                                                                                                                                                                        },
                                                                                                                                                                                        "children": [
                                                                                                                                                                                          {
                                                                                                                                                                                            "branch_attrs": {
                                                                                                                                                                                              "mutations": {}
                                                                                                                                                                                            },
                                                                                                                                                                                            "name": "Iceland/5593/2020",
                                                                                                                                                                                            "node_attrs": {

                                                                                                                                                                                              "author": {
                                                                                                                                                                                                "author": "Daniel F Gudbjartsson et al",
                                                                                                                                                                                                "value": "Daniel F Gudbjartsson et al"
                                                                                                                                                                                              },
                                                                                                                                                                                              "clade_membership": {
                                                                                                                                                                                                "value": "20E (EU1)"
                                                                                                                                                                                              },
                                                                                                                                                                                              "country": {
                                                                                                                                                                                                "value": "Europe"
                                                                                                                                                                                              },
                                                                                                                                                                                              "div": 13,
                                                                                                                                                                                              "division": {
                                                                                                                                                                                                "value": "Europe"
                                                                                                                                                                                              },
                                                                                                                                                                                              "division_exposure": {
                                                                                                                                                                                                "value": "Europe"
                                                                                                                                                                                              },
                                                                                                                                                                                              "gisaid_epi_isl": {
                                                                                                                                                                                                "value": "EPI_ISL_829275"
                                                                                                                                                                                              },
                                                                                                                                                                                              "host": {
                                                                                                                                                                                                "value": "Human"
                                                                                                                                                                                              },
                                                                                                                                                                                              "custom_location": {
                                                                                                                                                                                                "confidence": {
                                                                                                                                                                                                  "Europe": 1.0
                                                                                                                                                                                                },
                                                                                                                                                                                                "entropy": -1.000088900581841e-12,
                                                                                                                                                                                                "value": "Europe"
                                                                                                                                                                                              },
                                                                                                                                                                                              "num_date": {
                                                                                                                                                                                                "confidence": [
                                                                                                                                                                                                  2020.7254098360656,
                                                                                                                                                                                                  2020.7254098360656
                                                                                                                                                                                                ],
                                                                                                                                                                                                "value": 2020.7254098360656
                                                                                                                                                                                              },
                                                                                                                                                                                              "originating_lab": {
                                                                                                                                                                                                "value": "The National University Hospital of Iceland"
                                                                                                                                                                                              },
                                                                                                                                                                                              "pangolin_lineage": {
                                                                                                                                                                                                "value": "B.1.177"
                                                                                                                                                                                              },
                                                                                                                                                                                              "recency": {
                                                                                                                                                                                                "value": "Older"
                                                                                                                                                                                              },
                                                                                                                                                                                              "region": {
                                                                                                                                                                                                "value": "Europe"
                                                                                                                                                                                              },
                                                                                                                                                                                              "region_exposure": {
                                                                                                                                                                                                "value": "Europe"
                                                                                                                                                                                              },

                                                                                                                                                                                              "subclade_membership": {
                                                                                                                                                                                                "value": "20E (EU1)"
                                                                                                                                                                                              },
                                                                                                                                                                                              "submitting_lab": {
                                                                                                                                                                                                "value": "deCODE genetics"
                                                                                                                                                                                              },
                                                                                                                                                                                              "url": "https://www.gisaid.org"
                                                                                                                                                                                            }
                                                                                                                                                                                          },
                                                                                                                                                                                          {
                                                                                                                                                                                            "branch_attrs": {
                                                                                                                                                                                              "labels": {
                                                                                                                                                                                                "aa": "ORF1a: E867K"
                                                                                                                                                                                              },
                                                                                                                                                                                              "mutations": {
                                                                                                                                                                                                "ORF1a": [
                                                                                                                                                                                                  "E867K"
                                                                                                                                                                                                ],
                                                                                                                                                                                                "nuc": [
                                                                                                                                                                                                  "G2864A",
                                                                                                                                                                                                  "C15960T"
                                                                                                                                                                                                ]
                                                                                                                                                                                              }
                                                                                                                                                                                            },
                                                                                                                                                                                            "name": "Iceland/3883/2020",
                                                                                                                                                                                            "node_attrs": {

                                                                                                                                                                                              "author": {
                                                                                                                                                                                                "author": "Daniel F Gudbjartsson et al",
                                                                                                                                                                                                "value": "Daniel F Gudbjartsson et al"
                                                                                                                                                                                              },
                                                                                                                                                                                              "clade_membership": {
                                                                                                                                                                                                "value": "20E (EU1)"
                                                                                                                                                                                              },
                                                                                                                                                                                              "country": {
                                                                                                                                                                                                "value": "Europe"
                                                                                                                                                                                              },
                                                                                                                                                                                              "div": 15,
                                                                                                                                                                                              "division": {
                                                                                                                                                                                                "value": "Europe"
                                                                                                                                                                                              },
                                                                                                                                                                                              "division_exposure": {
                                                                                                                                                                                                "value": "Europe"
                                                                                                                                                                                              },
                                                                                                                                                                                              "gisaid_epi_isl": {
                                                                                                                                                                                                "value": "EPI_ISL_827579"
                                                                                                                                                                                              },
                                                                                                                                                                                              "host": {
                                                                                                                                                                                                "value": "Human"
                                                                                                                                                                                              },
                                                                                                                                                                                              "custom_location": {
                                                                                                                                                                                                "confidence": {
                                                                                                                                                                                                  "Europe": 1.0
                                                                                                                                                                                                },
                                                                                                                                                                                                "entropy": -1.000088900581841e-12,
                                                                                                                                                                                                "value": "Europe"
                                                                                                                                                                                              },
                                                                                                                                                                                              "num_date": {
                                                                                                                                                                                                "confidence": [
                                                                                                                                                                                                  2020.8237704918033,
                                                                                                                                                                                                  2020.8237704918033
                                                                                                                                                                                                ],
                                                                                                                                                                                                "value": 2020.8237704918033
                                                                                                                                                                                              },
                                                                                                                                                                                              "originating_lab": {
                                                                                                                                                                                                "value": "deCODE genetics"
                                                                                                                                                                                              },
                                                                                                                                                                                              "pangolin_lineage": {
                                                                                                                                                                                                "value": "B.1.177"
                                                                                                                                                                                              },
                                                                                                                                                                                              "recency": {
                                                                                                                                                                                                "value": "Older"
                                                                                                                                                                                              },
                                                                                                                                                                                              "region": {
                                                                                                                                                                                                "value": "Europe"
                                                                                                                                                                                              },
                                                                                                                                                                                              "region_exposure": {
                                                                                                                                                                                                "value": "Europe"
                                                                                                                                                                                              },

                                                                                                                                                                                              "subclade_membership": {
                                                                                                                                                                                                "value": "20E (EU1)"
                                                                                                                                                                                              },
                                                                                                                                                                                              "submitting_lab": {
                                                                                                                                                                                                "value": "deCODE genetics"
                                                                                                                                                                                              },
                                                                                                                                                                                              "url": "https://www.gisaid.org"
                                                                                                                                                                                            }
                                                                                                                                                                                          }
                                                                                                                                                                                        ],
                                                                                                                                                                                        "name": "NODE_0001511",
                                                                                                                                                                                        "node_attrs": {
                                                                                                                                                                                          "clade_membership": {
                                                                                                                                                                                            "value": "20E (EU1)"
                                                                                                                                                                                          },
                                                                                                                                                                                          "div": 13,
                                                                                                                                                                                          "custom_location": {
                                                                                                                                                                                            "confidence": {
                                                                                                                                                                                              "Asia": 0.002893806869195619,
                                                                                                                                                                                              "Europe": 0.9942726046633381,
                                                                                                                                                                                              "South America": 0.00170532517683007
                                                                                                                                                                                            },
                                                                                                                                                                                            "entropy": 0.0420615941005507,
                                                                                                                                                                                            "value": "Europe"
                                                                                                                                                                                          },
                                                                                                                                                                                          "num_date": {
                                                                                                                                                                                            "confidence": [
                                                                                                                                                                                              2020.6784865925192,
                                                                                                                                                                                              2020.7254098360656
                                                                                                                                                                                            ],
                                                                                                                                                                                            "value": 2020.7254098360656
                                                                                                                                                                                          },
                                                                                                                                                                                          "subclade_membership": {
                                                                                                                                                                                            "value": "20E (EU1)"
                                                                                                                                                                                          }
                                                                                                                                                                                        }
                                                                                                                                                                                      }
                                                                                                                                                                                    ],
                                                                                                                                                                                    "name": "NODE_0000771",
                                                                                                                                                                                    "node_attrs": {
                                                                                                                                                                                      "clade_membership": {
                                                                                                                                                                                        "value": "20E (EU1)"
                                                                                                                                                                                      },
                                                                                                                                                                                      "div": 13,
                                                                                                                                                                                      "custom_location": {
                                                                                                                                                                                        "confidence": {
                                                                                                                                                                                          "Asia": 0.0015166536075355921,
                                                                                                                                                                                          "Europe": 0.9979897886926341
                                                                                                                                                                                        },
                                                                                                                                                                                        "entropy": 0.015958728963283948,
                                                                                                                                                                                        "value": "Europe"
                                                                                                                                                                                      },
                                                                                                                                                                                      "num_date": {
                                                                                                                                                                                        "confidence": [
                                                                                                                                                                                          2020.5173030216015,
                                                                                                                                                                                          2020.7230100592915
                                                                                                                                                                                        ],
                                                                                                                                                                                        "value": 2020.6925832094116
                                                                                                                                                                                      },
                                                                                                                                                                                      "subclade_membership": {
                                                                                                                                                                                        "value": "20E (EU1)"
                                                                                                                                                                                      }
                                                                                                                                                                                    }
                                                                                                                                                                                  },
                                                                                                                                                                                  {
                                                                                                                                                                                    "branch_attrs": {
                                                                                                                                                                                      "mutations": {}
                                                                                                                                                                                    },
                                                                                                                                                                                    "children": [
                                                                                                                                                                                      {
                                                                                                                                                                                        "branch_attrs": {
                                                                                                                                                                                          "mutations": {
                                                                                                                                                                                            "nuc": [
                                                                                                                                                                                              "C3646T",
                                                                                                                                                                                              "C21255G"
                                                                                                                                                                                            ]
                                                                                                                                                                                          }
                                                                                                                                                                                        },
                                                                                                                                                                                        "children": [
                                                                                                                                                                                          {
                                                                                                                                                                                            "branch_attrs": {
                                                                                                                                                                                              "labels": {
                                                                                                                                                                                                "aa": "ORF1a: N2737S; ORF1b: V2073L"
                                                                                                                                                                                              },
                                                                                                                                                                                              "mutations": {
                                                                                                                                                                                                "ORF1a": [
                                                                                                                                                                                                  "N2737S"
                                                                                                                                                                                                ],
                                                                                                                                                                                                "ORF1b": [
                                                                                                                                                                                                  "V2073L"
                                                                                                                                                                                                ],
                                                                                                                                                                                                "nuc": [
                                                                                                                                                                                                  "A8475G",
                                                                                                                                                                                                  "G12769T",
                                                                                                                                                                                                  "C13548T",
                                                                                                                                                                                                  "G19684T",
                                                                                                                                                                                                  "G26520C"
                                                                                                                                                                                                ]
                                                                                                                                                                                              }
                                                                                                                                                                                            },
                                                                                                                                                                                            "name": "Switzerland/VS-ETHZ-471104/2021",
                                                                                                                                                                                            "node_attrs": {
                                                                                                                                                                                              "author": {
                                                                                                                                                                                                "author": "Chaoran Chen et al",
                                                                                                                                                                                                "value": "Chaoran Chen et al"
                                                                                                                                                                                              },
                                                                                                                                                                                              "clade_membership": {
                                                                                                                                                                                                "value": "20E (EU1)"
                                                                                                                                                                                              },
                                                                                                                                                                                              "country": {
                                                                                                                                                                                                "value": "Europe"
                                                                                                                                                                                              },
                                                                                                                                                                                              "div": 18,
                                                                                                                                                                                              "division": {
                                                                                                                                                                                                "value": "Europe"
                                                                                                                                                                                              },
                                                                                                                                                                                              "division_exposure": {
                                                                                                                                                                                                "value": "Europe"
                                                                                                                                                                                              },
                                                                                                                                                                                              "gisaid_epi_isl": {
                                                                                                                                                                                                "value": "EPI_ISL_1001945"
                                                                                                                                                                                              },
                                                                                                                                                                                              "host": {
                                                                                                                                                                                                "value": "Human"
                                                                                                                                                                                              },
                                                                                                                                                                                              "custom_location": {
                                                                                                                                                                                                "confidence": {
                                                                                                                                                                                                  "Europe": 1.0
                                                                                                                                                                                                },
                                                                                                                                                                                                "entropy": -1.000088900581841e-12,
                                                                                                                                                                                                "value": "Europe"
                                                                                                                                                                                              },
                                                                                                                                                                                              "num_date": {
                                                                                                                                                                                                "confidence": [
                                                                                                                                                                                                  2021.072602739726,
                                                                                                                                                                                                  2021.072602739726
                                                                                                                                                                                                ],
                                                                                                                                                                                                "value": 2021.072602739726
                                                                                                                                                                                              },
                                                                                                                                                                                              "originating_lab": {
                                                                                                                                                                                                "value": "Viollier AG"
                                                                                                                                                                                              },
                                                                                                                                                                                              "pangolin_lineage": {
                                                                                                                                                                                                "value": "B.1.177"
                                                                                                                                                                                              },
                                                                                                                                                                                              "recency": {
                                                                                                                                                                                                "value": "One month ago"
                                                                                                                                                                                              },
                                                                                                                                                                                              "region": {
                                                                                                                                                                                                "value": "Europe"
                                                                                                                                                                                              },
                                                                                                                                                                                              "region_exposure": {
                                                                                                                                                                                                "value": "Europe"
                                                                                                                                                                                              },
                                                                                                                                                                                              "subclade_membership": {
                                                                                                                                                                                                "value": "20E (EU1)"
                                                                                                                                                                                              },
                                                                                                                                                                                              "submitting_lab": {
                                                                                                                                                                                                "value": "Department of Biosystems Science and Engineering, ETH Z\u00fcrich"
                                                                                                                                                                                              },
                                                                                                                                                                                              "url": "https://www.gisaid.org"
                                                                                                                                                                                            }
                                                                                                                                                                                          },
                                                                                                                                                                                          {
                                                                                                                                                                                            "branch_attrs": {
                                                                                                                                                                                              "labels": {
                                                                                                                                                                                                "aa": "ORF1a: T2124I"
                                                                                                                                                                                              },
                                                                                                                                                                                              "mutations": {
                                                                                                                                                                                                "ORF1a": [
                                                                                                                                                                                                  "T2124I"
                                                                                                                                                                                                ],
                                                                                                                                                                                                "nuc": [
                                                                                                                                                                                                  "C6636T",
                                                                                                                                                                                                  "T7543C",
                                                                                                                                                                                                  "C26010T",
                                                                                                                                                                                                  "C26606T",
                                                                                                                                                                                                  "T27504C",
                                                                                                                                                                                                  "T28825C"
                                                                                                                                                                                                ]
                                                                                                                                                                                              }
                                                                                                                                                                                            },
                                                                                                                                                                                            "name": "Romania/2327JUDAc/2021",
                                                                                                                                                                                            "node_attrs": {

                                                                                                                                                                                              "author": {
                                                                                                                                                                                                "author": "Anca Botezatu et al",
                                                                                                                                                                                                "value": "Anca Botezatu et al"
                                                                                                                                                                                              },
                                                                                                                                                                                              "clade_membership": {
                                                                                                                                                                                                "value": "20E (EU1)"
                                                                                                                                                                                              },
                                                                                                                                                                                              "country": {
                                                                                                                                                                                                "value": "Europe"
                                                                                                                                                                                              },
                                                                                                                                                                                              "div": 19,
                                                                                                                                                                                              "division": {
                                                                                                                                                                                                "value": "Europe"
                                                                                                                                                                                              },
                                                                                                                                                                                              "division_exposure": {
                                                                                                                                                                                                "value": "Europe"
                                                                                                                                                                                              },
                                                                                                                                                                                              "gisaid_epi_isl": {
                                                                                                                                                                                                "value": "EPI_ISL_1081960"
                                                                                                                                                                                              },
                                                                                                                                                                                              "host": {
                                                                                                                                                                                                "value": "Human"
                                                                                                                                                                                              },
                                                                                                                                                                                              "custom_location": {
                                                                                                                                                                                                "confidence": {
                                                                                                                                                                                                  "Europe": 1.0
                                                                                                                                                                                                },
                                                                                                                                                                                                "entropy": -1.000088900581841e-12,
                                                                                                                                                                                                "value": "Europe"
                                                                                                                                                                                              },
                                                                                                                                                                                              "num_date": {
                                                                                                                                                                                                "confidence": [
                                                                                                                                                                                                  2021.0205479452054,
                                                                                                                                                                                                  2021.0205479452054
                                                                                                                                                                                                ],
                                                                                                                                                                                                "value": 2021.0205479452054
                                                                                                                                                                                              },
                                                                                                                                                                                              "originating_lab": {
                                                                                                                                                                                                "value": "\"Stefan S. Nicolau\"Institute of Virology"
                                                                                                                                                                                              },
                                                                                                                                                                                              "pangolin_lineage": {
                                                                                                                                                                                                "value": "B.1.177"
                                                                                                                                                                                              },
                                                                                                                                                                                              "recency": {
                                                                                                                                                                                                "value": "3-7 days ago"
                                                                                                                                                                                              },
                                                                                                                                                                                              "region": {
                                                                                                                                                                                                "value": "Europe"
                                                                                                                                                                                              },
                                                                                                                                                                                              "region_exposure": {
                                                                                                                                                                                                "value": "Europe"
                                                                                                                                                                                              },

                                                                                                                                                                                              "subclade_membership": {
                                                                                                                                                                                                "value": "20E (EU1)"
                                                                                                                                                                                              },
                                                                                                                                                                                              "submitting_lab": {
                                                                                                                                                                                                "value": "\"Stefan S. Nicolau\"Institute of Virology"
                                                                                                                                                                                              },
                                                                                                                                                                                              "url": "https://www.gisaid.org"
                                                                                                                                                                                            }
                                                                                                                                                                                          }
                                                                                                                                                                                        ],
                                                                                                                                                                                        "name": "NODE_0000791",
                                                                                                                                                                                        "node_attrs": {
                                                                                                                                                                                          "clade_membership": {
                                                                                                                                                                                            "value": "20E (EU1)"
                                                                                                                                                                                          },
                                                                                                                                                                                          "div": 13,
                                                                                                                                                                                          "custom_location": {
                                                                                                                                                                                            "confidence": {
                                                                                                                                                                                              "Asia": 0.00436776878005958,
                                                                                                                                                                                              "Europe": 0.9922116480746433,
                                                                                                                                                                                              "South America": 0.002112978516044735
                                                                                                                                                                                            },
                                                                                                                                                                                            "entropy": 0.05421958932932374,
                                                                                                                                                                                            "value": "Europe"
                                                                                                                                                                                          },
                                                                                                                                                                                          "num_date": {
                                                                                                                                                                                            "confidence": [
                                                                                                                                                                                              2020.6747791972157,
                                                                                                                                                                                              2020.8942149318534
                                                                                                                                                                                            ],
                                                                                                                                                                                            "value": 2020.7792827133655
                                                                                                                                                                                          },
                                                                                                                                                                                          "subclade_membership": {
                                                                                                                                                                                            "value": "20E (EU1)"
                                                                                                                                                                                          }
                                                                                                                                                                                        }
                                                                                                                                                                                      },
                                                                                                                                                                                      {
                                                                                                                                                                                        "branch_attrs": {
                                                                                                                                                                                          "mutations": {}
                                                                                                                                                                                        },
                                                                                                                                                                                        "children": [
                                                                                                                                                                                          {
                                                                                                                                                                                            "branch_attrs": {
                                                                                                                                                                                              "labels": {
                                                                                                                                                                                                "aa": "ORF1a: L3606F"
                                                                                                                                                                                              },
                                                                                                                                                                                              "mutations": {
                                                                                                                                                                                                "ORF1a": [
                                                                                                                                                                                                  "L3606F"
                                                                                                                                                                                                ],
                                                                                                                                                                                                "nuc": [
                                                                                                                                                                                                  "G11083T"
                                                                                                                                                                                                ]
                                                                                                                                                                                              }
                                                                                                                                                                                            },
                                                                                                                                                                                            "children": [
                                                                                                                                                                                              {
                                                                                                                                                                                                "branch_attrs": {
                                                                                                                                                                                                  "labels": {
                                                                                                                                                                                                    "aa": "ORF1a: A1997V; ORF1b: V2178F"
                                                                                                                                                                                                  },
                                                                                                                                                                                                  "mutations": {
                                                                                                                                                                                                    "ORF1a": [
                                                                                                                                                                                                      "A1997V"
                                                                                                                                                                                                    ],
                                                                                                                                                                                                    "ORF1b": [
                                                                                                                                                                                                      "V2178F"
                                                                                                                                                                                                    ],
                                                                                                                                                                                                    "nuc": [
                                                                                                                                                                                                      "C6255T",
                                                                                                                                                                                                      "A13962T",
                                                                                                                                                                                                      "A15984T",
                                                                                                                                                                                                      "G19999T"
                                                                                                                                                                                                    ]
                                                                                                                                                                                                  }
                                                                                                                                                                                                },
                                                                                                                                                                                                "name": "Iceland/4380/2020",
                                                                                                                                                                                                "node_attrs": {

                                                                                                                                                                                                  "author": {
                                                                                                                                                                                                    "author": "Daniel F Gudbjartsson et al",
                                                                                                                                                                                                    "value": "Daniel F Gudbjartsson et al"
                                                                                                                                                                                                  },
                                                                                                                                                                                                  "clade_membership": {
                                                                                                                                                                                                    "value": "20E (EU1)"
                                                                                                                                                                                                  },
                                                                                                                                                                                                  "country": {
                                                                                                                                                                                                    "value": "Europe"
                                                                                                                                                                                                  },
                                                                                                                                                                                                  "div": 16,
                                                                                                                                                                                                  "division": {
                                                                                                                                                                                                    "value": "Europe"
                                                                                                                                                                                                  },
                                                                                                                                                                                                  "division_exposure": {
                                                                                                                                                                                                    "value": "Europe"
                                                                                                                                                                                                  },
                                                                                                                                                                                                  "gisaid_epi_isl": {
                                                                                                                                                                                                    "value": "EPI_ISL_828072"
                                                                                                                                                                                                  },
                                                                                                                                                                                                  "host": {
                                                                                                                                                                                                    "value": "Human"
                                                                                                                                                                                                  },
                                                                                                                                                                                                  "custom_location": {
                                                                                                                                                                                                    "confidence": {
                                                                                                                                                                                                      "Europe": 1.0
                                                                                                                                                                                                    },
                                                                                                                                                                                                    "entropy": -1.000088900581841e-12,
                                                                                                                                                                                                    "value": "Europe"
                                                                                                                                                                                                  },
                                                                                                                                                                                                  "num_date": {
                                                                                                                                                                                                    "confidence": [
                                                                                                                                                                                                      2020.8292349726776,
                                                                                                                                                                                                      2020.8292349726776
                                                                                                                                                                                                    ],
                                                                                                                                                                                                    "value": 2020.8292349726776
                                                                                                                                                                                                  },
                                                                                                                                                                                                  "originating_lab": {
                                                                                                                                                                                                    "value": "deCODE genetics"
                                                                                                                                                                                                  },
                                                                                                                                                                                                  "pangolin_lineage": {
                                                                                                                                                                                                    "value": "B.1.177"
                                                                                                                                                                                                  },
                                                                                                                                                                                                  "recency": {
                                                                                                                                                                                                    "value": "Older"
                                                                                                                                                                                                  },
                                                                                                                                                                                                  "region": {
                                                                                                                                                                                                    "value": "Europe"
                                                                                                                                                                                                  },
                                                                                                                                                                                                  "region_exposure": {
                                                                                                                                                                                                    "value": "Europe"
                                                                                                                                                                                                  },

                                                                                                                                                                                                  "subclade_membership": {
                                                                                                                                                                                                    "value": "20E (EU1)"
                                                                                                                                                                                                  },
                                                                                                                                                                                                  "submitting_lab": {
                                                                                                                                                                                                    "value": "deCODE genetics"
                                                                                                                                                                                                  },
                                                                                                                                                                                                  "url": "https://www.gisaid.org"
                                                                                                                                                                                                }
                                                                                                                                                                                              },
                                                                                                                                                                                              {
                                                                                                                                                                                                "branch_attrs": {
                                                                                                                                                                                                  "mutations": {
                                                                                                                                                                                                    "nuc": [
                                                                                                                                                                                                      "C27944T"
                                                                                                                                                                                                    ]
                                                                                                                                                                                                  }
                                                                                                                                                                                                },
                                                                                                                                                                                                "children": [
                                                                                                                                                                                                  {
                                                                                                                                                                                                    "branch_attrs": {
                                                                                                                                                                                                      "labels": {
                                                                                                                                                                                                        "aa": "ORF1a: A1397V, L3951F"
                                                                                                                                                                                                      },
                                                                                                                                                                                                      "mutations": {
                                                                                                                                                                                                        "ORF1a": [
                                                                                                                                                                                                          "A1397V",
                                                                                                                                                                                                          "L3951F"
                                                                                                                                                                                                        ],
                                                                                                                                                                                                        "nuc": [
                                                                                                                                                                                                          "C4455T",
                                                                                                                                                                                                          "C12116T",
                                                                                                                                                                                                          "C23557T"
                                                                                                                                                                                                        ]
                                                                                                                                                                                                      }
                                                                                                                                                                                                    },
                                                                                                                                                                                                    "name": "Spain/MD-IBV-99014303/2020",
                                                                                                                                                                                                    "node_attrs": {

                                                                                                                                                                                                      "author": {
                                                                                                                                                                                                        "author": "Dar\u00edo Garc\u00eda de Viedma et al",
                                                                                                                                                                                                        "value": "Dar\u00edo Garc\u00eda de Viedma et al"
                                                                                                                                                                                                      },
                                                                                                                                                                                                      "clade_membership": {
                                                                                                                                                                                                        "value": "20E (EU1)"
                                                                                                                                                                                                      },
                                                                                                                                                                                                      "country": {
                                                                                                                                                                                                        "value": "Europe"
                                                                                                                                                                                                      },
                                                                                                                                                                                                      "div": 16,
                                                                                                                                                                                                      "division": {
                                                                                                                                                                                                        "value": "Europe"
                                                                                                                                                                                                      },
                                                                                                                                                                                                      "division_exposure": {
                                                                                                                                                                                                        "value": "Europe"
                                                                                                                                                                                                      },
                                                                                                                                                                                                      "gisaid_epi_isl": {
                                                                                                                                                                                                        "value": "EPI_ISL_861821"
                                                                                                                                                                                                      },
                                                                                                                                                                                                      "host": {
                                                                                                                                                                                                        "value": "Human"
                                                                                                                                                                                                      },
                                                                                                                                                                                                      "custom_location": {
                                                                                                                                                                                                        "confidence": {
                                                                                                                                                                                                          "Europe": 0.9999999999999999
                                                                                                                                                                                                        },
                                                                                                                                                                                                        "entropy": -9.99866855976916e-13,
                                                                                                                                                                                                        "value": "Europe"
                                                                                                                                                                                                      },
                                                                                                                                                                                                      "num_date": {
                                                                                                                                                                                                        "confidence": [
                                                                                                                                                                                                          2020.9357923497269,
                                                                                                                                                                                                          2020.9357923497269
                                                                                                                                                                                                        ],
                                                                                                                                                                                                        "value": 2020.9357923497269
                                                                                                                                                                                                      },
                                                                                                                                                                                                      "originating_lab": {
                                                                                                                                                                                                        "value": "Hospital General Universitario Gregorio Mara\u00f1\u00f3n"
                                                                                                                                                                                                      },
                                                                                                                                                                                                      "pangolin_lineage": {
                                                                                                                                                                                                        "value": "B.1.177"
                                                                                                                                                                                                      },
                                                                                                                                                                                                      "recency": {
                                                                                                                                                                                                        "value": "Older"
                                                                                                                                                                                                      },
                                                                                                                                                                                                      "region": {
                                                                                                                                                                                                        "value": "Europe"
                                                                                                                                                                                                      },
                                                                                                                                                                                                      "region_exposure": {
                                                                                                                                                                                                        "value": "Europe"
                                                                                                                                                                                                      },

                                                                                                                                                                                                      "subclade_membership": {
                                                                                                                                                                                                        "value": "20E (EU1)"
                                                                                                                                                                                                      },
                                                                                                                                                                                                      "submitting_lab": {
                                                                                                                                                                                                        "value": "SeqCOVID-SPAIN consortium/IBV(CSIC)"
                                                                                                                                                                                                      },
                                                                                                                                                                                                      "url": "https://www.gisaid.org"
                                                                                                                                                                                                    }
                                                                                                                                                                                                  },
                                                                                                                                                                                                  {
                                                                                                                                                                                                    "branch_attrs": {
                                                                                                                                                                                                      "labels": {
                                                                                                                                                                                                        "aa": "N: D144H"
                                                                                                                                                                                                      },
                                                                                                                                                                                                      "mutations": {
                                                                                                                                                                                                        "N": [
                                                                                                                                                                                                          "D144H"
                                                                                                                                                                                                        ],
                                                                                                                                                                                                        "nuc": [
                                                                                                                                                                                                          "T15978C",
                                                                                                                                                                                                          "C24382T",
                                                                                                                                                                                                          "G28703C"
                                                                                                                                                                                                        ]
                                                                                                                                                                                                      }
                                                                                                                                                                                                    },
                                                                                                                                                                                                    "name": "Spain/CT-IrsiCaixaP002TH1E6/2021",
                                                                                                                                                                                                    "node_attrs": {

                                                                                                                                                                                                      "author": {
                                                                                                                                                                                                        "author": "Marc Noguera-Julian et al",
                                                                                                                                                                                                        "value": "Marc Noguera-Julian et al"
                                                                                                                                                                                                      },
                                                                                                                                                                                                      "clade_membership": {
                                                                                                                                                                                                        "value": "20E (EU1)"
                                                                                                                                                                                                      },
                                                                                                                                                                                                      "country": {
                                                                                                                                                                                                        "value": "Europe"
                                                                                                                                                                                                      },
                                                                                                                                                                                                      "div": 16,
                                                                                                                                                                                                      "division": {
                                                                                                                                                                                                        "value": "Europe"
                                                                                                                                                                                                      },
                                                                                                                                                                                                      "division_exposure": {
                                                                                                                                                                                                        "value": "Europe"
                                                                                                                                                                                                      },
                                                                                                                                                                                                      "gisaid_epi_isl": {
                                                                                                                                                                                                        "value": "EPI_ISL_959354"
                                                                                                                                                                                                      },
                                                                                                                                                                                                      "host": {
                                                                                                                                                                                                        "value": "Human"
                                                                                                                                                                                                      },
                                                                                                                                                                                                      "custom_location": {
                                                                                                                                                                                                        "confidence": {
                                                                                                                                                                                                          "Europe": 0.9999999999999999
                                                                                                                                                                                                        },
                                                                                                                                                                                                        "entropy": -9.99866855976916e-13,
                                                                                                                                                                                                        "value": "Europe"
                                                                                                                                                                                                      },
                                                                                                                                                                                                      "num_date": {
                                                                                                                                                                                                        "confidence": [
                                                                                                                                                                                                          2021.058904109589,
                                                                                                                                                                                                          2021.058904109589
                                                                                                                                                                                                        ],
                                                                                                                                                                                                        "value": 2021.058904109589
                                                                                                                                                                                                      },
                                                                                                                                                                                                      "originating_lab": {
                                                                                                                                                                                                        "value": "Servicio de Microbiolog\u00eda, Laboratori Cl\u00ednic Metropolitana Nord. Hospital Universitari Germans Trias i Pujol. Institut d\u2019Investigaci\u00f3 en Ci\u00e8ncies de la Salut Germans Trias i Pujol (IGTP)"
                                                                                                                                                                                                      },
                                                                                                                                                                                                      "pangolin_lineage": {
                                                                                                                                                                                                        "value": "B.1.177"
                                                                                                                                                                                                      },
                                                                                                                                                                                                      "recency": {
                                                                                                                                                                                                        "value": "One month ago"
                                                                                                                                                                                                      },
                                                                                                                                                                                                      "region": {
                                                                                                                                                                                                        "value": "Europe"
                                                                                                                                                                                                      },
                                                                                                                                                                                                      "region_exposure": {
                                                                                                                                                                                                        "value": "Europe"
                                                                                                                                                                                                      },

                                                                                                                                                                                                      "subclade_membership": {
                                                                                                                                                                                                        "value": "20E (EU1)"
                                                                                                                                                                                                      },
                                                                                                                                                                                                      "submitting_lab": {
                                                                                                                                                                                                        "value": "IrsiCaixa - Can Ruti CovidSeq"
                                                                                                                                                                                                      },
                                                                                                                                                                                                      "url": "https://www.gisaid.org"
                                                                                                                                                                                                    }
                                                                                                                                                                                                  }
                                                                                                                                                                                                ],
                                                                                                                                                                                                "name": "NODE_0000808",
                                                                                                                                                                                                "node_attrs": {
                                                                                                                                                                                                  "clade_membership": {
                                                                                                                                                                                                    "value": "20E (EU1)"
                                                                                                                                                                                                  },
                                                                                                                                                                                                  "div": 13,
                                                                                                                                                                                                  "custom_location": {
                                                                                                                                                                                                    "confidence": {
                                                                                                                                                                                                      "Asia": 0.0032728607326289105,
                                                                                                                                                                                                      "Europe": 0.9935197792410986,
                                                                                                                                                                                                      "South America": 0.0019514755696296603
                                                                                                                                                                                                    },
                                                                                                                                                                                                    "entropy": 0.046749128584077516,
                                                                                                                                                                                                    "value": "Europe"
                                                                                                                                                                                                  },
                                                                                                                                                                                                  "num_date": {
                                                                                                                                                                                                    "confidence": [
                                                                                                                                                                                                      2020.710572936068,
                                                                                                                                                                                                      2020.8832875785433
                                                                                                                                                                                                    ],
                                                                                                                                                                                                    "value": 2020.8255999596252
                                                                                                                                                                                                  },
                                                                                                                                                                                                  "subclade_membership": {
                                                                                                                                                                                                    "value": "20E (EU1)"
                                                                                                                                                                                                  }
                                                                                                                                                                                                }
                                                                                                                                                                                              }
                                                                                                                                                                                            ],
                                                                                                                                                                                            "name": "NODE_0000807",
                                                                                                                                                                                            "node_attrs": {
                                                                                                                                                                                              "clade_membership": {
                                                                                                                                                                                                "value": "20E (EU1)"
                                                                                                                                                                                              },
                                                                                                                                                                                              "div": 12,
                                                                                                                                                                                              "custom_location": {
                                                                                                                                                                                                "confidence": {
                                                                                                                                                                                                  "Asia": 0.004132109083835381,
                                                                                                                                                                                                  "Europe": 0.9921307727482997,
                                                                                                                                                                                                  "South America": 0.0023155802618217446
                                                                                                                                                                                                },
                                                                                                                                                                                                "entropy": 0.05500043002868737,
                                                                                                                                                                                                "value": "Europe"
                                                                                                                                                                                              },
                                                                                                                                                                                              "num_date": {
                                                                                                                                                                                                "confidence": [
                                                                                                                                                                                                  2020.552941002506,
                                                                                                                                                                                                  2020.7670942358745
                                                                                                                                                                                                ],
                                                                                                                                                                                                "value": 2020.7062427821666
                                                                                                                                                                                              },
                                                                                                                                                                                              "subclade_membership": {
                                                                                                                                                                                                "value": "20E (EU1)"
                                                                                                                                                                                              }
                                                                                                                                                                                            }
                                                                                                                                                                                          },
                                                                                                                                                                                          {
                                                                                                                                                                                            "branch_attrs": {
                                                                                                                                                                                              "mutations": {}
                                                                                                                                                                                            },
                                                                                                                                                                                            "children": [
                                                                                                                                                                                              {
                                                                                                                                                                                                "branch_attrs": {
                                                                                                                                                                                                  "mutations": {}
                                                                                                                                                                                                },
                                                                                                                                                                                                "name": "France/PAC-IHU-0984/2020",
                                                                                                                                                                                                "node_attrs": {
                                                                                                                                                                                                  "author": {
                                                                                                                                                                                                    "author": "Anthony LEVASSEUR et al",
                                                                                                                                                                                                    "value": "Anthony LEVASSEUR et al"
                                                                                                                                                                                                  },
                                                                                                                                                                                                  "clade_membership": {
                                                                                                                                                                                                    "value": "20E (EU1)"
                                                                                                                                                                                                  },
                                                                                                                                                                                                  "country": {
                                                                                                                                                                                                    "value": "Europe"
                                                                                                                                                                                                  },
                                                                                                                                                                                                  "div": 11,
                                                                                                                                                                                                  "division": {
                                                                                                                                                                                                    "value": "Europe"
                                                                                                                                                                                                  },
                                                                                                                                                                                                  "division_exposure": {
                                                                                                                                                                                                    "value": "Europe"
                                                                                                                                                                                                  },
                                                                                                                                                                                                  "gisaid_epi_isl": {
                                                                                                                                                                                                    "value": "EPI_ISL_569030"
                                                                                                                                                                                                  },
                                                                                                                                                                                                  "host": {
                                                                                                                                                                                                    "value": "Human"
                                                                                                                                                                                                  },
                                                                                                                                                                                                  "custom_location": {
                                                                                                                                                                                                    "confidence": {
                                                                                                                                                                                                      "Europe": 1.0
                                                                                                                                                                                                    },
                                                                                                                                                                                                    "entropy": -1.000088900581841e-12,
                                                                                                                                                                                                    "value": "Europe"
                                                                                                                                                                                                  },
                                                                                                                                                                                                  "num_date": {
                                                                                                                                                                                                    "confidence": [
                                                                                                                                                                                                      2020.6051912568305,
                                                                                                                                                                                                      2020.6051912568305
                                                                                                                                                                                                    ],
                                                                                                                                                                                                    "value": 2020.6051912568305
                                                                                                                                                                                                  },
                                                                                                                                                                                                  "originating_lab": {
                                                                                                                                                                                                    "value": "MEPHI, Aix Marseille University"
                                                                                                                                                                                                  },
                                                                                                                                                                                                  "pangolin_lineage": {
                                                                                                                                                                                                    "value": "B.1.177"
                                                                                                                                                                                                  },
                                                                                                                                                                                                  "recency": {
                                                                                                                                                                                                    "value": "Older"
                                                                                                                                                                                                  },
                                                                                                                                                                                                  "region": {
                                                                                                                                                                                                    "value": "Europe"
                                                                                                                                                                                                  },
                                                                                                                                                                                                  "region_exposure": {
                                                                                                                                                                                                    "value": "Europe"
                                                                                                                                                                                                  },
                                                                                                                                                                                                  "subclade_membership": {
                                                                                                                                                                                                    "value": "20E (EU1)"
                                                                                                                                                                                                  },
                                                                                                                                                                                                  "submitting_lab": {
                                                                                                                                                                                                    "value": "MEPHI, Aix Marseille University"
                                                                                                                                                                                                  },
                                                                                                                                                                                                  "url": "https://www.gisaid.org"
                                                                                                                                                                                                }
                                                                                                                                                                                              },
                                                                                                                                                                                              {
                                                                                                                                                                                                "branch_attrs": {
                                                                                                                                                                                                  "mutations": {}
                                                                                                                                                                                                },
                                                                                                                                                                                                "children": [
                                                                                                                                                                                                  {
                                                                                                                                                                                                    "branch_attrs": {
                                                                                                                                                                                                      "mutations": {
                                                                                                                                                                                                        "nuc": [
                                                                                                                                                                                                          "C445T"
                                                                                                                                                                                                        ]
                                                                                                                                                                                                      }
                                                                                                                                                                                                    },
                                                                                                                                                                                                    "children": [
                                                                                                                                                                                                      {
                                                                                                                                                                                                        "branch_attrs": {
                                                                                                                                                                                                          "labels": {
                                                                                                                                                                                                            "aa": "ORF1a: L1559F"
                                                                                                                                                                                                          },
                                                                                                                                                                                                          "mutations": {
                                                                                                                                                                                                            "ORF1a": [
                                                                                                                                                                                                              "L1559F"
                                                                                                                                                                                                            ],
                                                                                                                                                                                                            "nuc": [
                                                                                                                                                                                                              "C4940T",
                                                                                                                                                                                                              "G22051T",
                                                                                                                                                                                                              "T26678C"
                                                                                                                                                                                                            ]
                                                                                                                                                                                                          }
                                                                                                                                                                                                        },
                                                                                                                                                                                                        "name": "Germany/SL-SU-68/2020",
                                                                                                                                                                                                        "node_attrs": {

                                                                                                                                                                                                          "author": {
                                                                                                                                                                                                            "author": "Kathrin Kattler et al",
                                                                                                                                                                                                            "value": "Kathrin Kattler et al"
                                                                                                                                                                                                          },
                                                                                                                                                                                                          "clade_membership": {
                                                                                                                                                                                                            "value": "20E (EU1)"
                                                                                                                                                                                                          },
                                                                                                                                                                                                          "country": {
                                                                                                                                                                                                            "value": "Europe"
                                                                                                                                                                                                          },
                                                                                                                                                                                                          "div": 15,
                                                                                                                                                                                                          "division": {
                                                                                                                                                                                                            "value": "Europe"
                                                                                                                                                                                                          },
                                                                                                                                                                                                          "division_exposure": {
                                                                                                                                                                                                            "value": "Europe"
                                                                                                                                                                                                          },
                                                                                                                                                                                                          "gisaid_epi_isl": {
                                                                                                                                                                                                            "value": "EPI_ISL_1091140"
                                                                                                                                                                                                          },
                                                                                                                                                                                                          "host": {
                                                                                                                                                                                                            "value": "Human"
                                                                                                                                                                                                          },
                                                                                                                                                                                                          "custom_location": {
                                                                                                                                                                                                            "confidence": {
                                                                                                                                                                                                              "Europe": 1.0
                                                                                                                                                                                                            },
                                                                                                                                                                                                            "entropy": -1.000088900581841e-12,
                                                                                                                                                                                                            "value": "Europe"
                                                                                                                                                                                                          },
                                                                                                                                                                                                          "num_date": {
                                                                                                                                                                                                            "confidence": [
                                                                                                                                                                                                              2020.9166666666667,
                                                                                                                                                                                                              2020.9166666666667
                                                                                                                                                                                                            ],
                                                                                                                                                                                                            "value": 2020.9166666666667
                                                                                                                                                                                                          },
                                                                                                                                                                                                          "originating_lab": {
                                                                                                                                                                                                            "value": "Virology, Universit\u00e4tsklinikum des Saarlandes"
                                                                                                                                                                                                          },
                                                                                                                                                                                                          "pangolin_lineage": {
                                                                                                                                                                                                            "value": "B.1.177"
                                                                                                                                                                                                          },
                                                                                                                                                                                                          "recency": {
                                                                                                                                                                                                            "value": "3-7 days ago"
                                                                                                                                                                                                          },
                                                                                                                                                                                                          "region": {
                                                                                                                                                                                                            "value": "Europe"
                                                                                                                                                                                                          },
                                                                                                                                                                                                          "region_exposure": {
                                                                                                                                                                                                            "value": "Europe"
                                                                                                                                                                                                          },

                                                                                                                                                                                                          "subclade_membership": {
                                                                                                                                                                                                            "value": "20E (EU1)"
                                                                                                                                                                                                          },
                                                                                                                                                                                                          "submitting_lab": {
                                                                                                                                                                                                            "value": "Epigenetics, Saarland University"
                                                                                                                                                                                                          },
                                                                                                                                                                                                          "url": "https://www.gisaid.org"
                                                                                                                                                                                                        }
                                                                                                                                                                                                      },
                                                                                                                                                                                                      {
                                                                                                                                                                                                        "branch_attrs": {
                                                                                                                                                                                                          "mutations": {
                                                                                                                                                                                                            "nuc": [
                                                                                                                                                                                                              "C18877T"
                                                                                                                                                                                                            ]
                                                                                                                                                                                                          }
                                                                                                                                                                                                        },
                                                                                                                                                                                                        "children": [
                                                                                                                                                                                                          {
                                                                                                                                                                                                            "branch_attrs": {
                                                                                                                                                                                                              "mutations": {
                                                                                                                                                                                                                "nuc": [
                                                                                                                                                                                                                  "T29645G"
                                                                                                                                                                                                                ]
                                                                                                                                                                                                              }
                                                                                                                                                                                                            },
                                                                                                                                                                                                            "name": "Denmark/DCGC-20150/2020",
                                                                                                                                                                                                            "node_attrs": {
                                                                                                                                                                                                              "author": {
                                                                                                                                                                                                                "author": "Danish Covid-19 Genome Consortium et al",
                                                                                                                                                                                                                "value": "Danish Covid-19 Genome Consortium et al"
                                                                                                                                                                                                              },
                                                                                                                                                                                                              "clade_membership": {
                                                                                                                                                                                                                "value": "20E (EU1)"
                                                                                                                                                                                                              },
                                                                                                                                                                                                              "country": {
                                                                                                                                                                                                                "value": "Europe"
                                                                                                                                                                                                              },
                                                                                                                                                                                                              "div": 14,
                                                                                                                                                                                                              "division": {
                                                                                                                                                                                                                "value": "Europe"
                                                                                                                                                                                                              },
                                                                                                                                                                                                              "division_exposure": {
                                                                                                                                                                                                                "value": "Europe"
                                                                                                                                                                                                              },
                                                                                                                                                                                                              "gisaid_epi_isl": {
                                                                                                                                                                                                                "value": "EPI_ISL_747639"
                                                                                                                                                                                                              },
                                                                                                                                                                                                              "host": {
                                                                                                                                                                                                                "value": "Human"
                                                                                                                                                                                                              },
                                                                                                                                                                                                              "custom_location": {
                                                                                                                                                                                                                "confidence": {
                                                                                                                                                                                                                  "Europe": 1.0
                                                                                                                                                                                                                },
                                                                                                                                                                                                                "entropy": -1.000088900581841e-12,
                                                                                                                                                                                                                "value": "Europe"
                                                                                                                                                                                                              },
                                                                                                                                                                                                              "num_date": {
                                                                                                                                                                                                                "confidence": [
                                                                                                                                                                                                                  2020.9330601092897,
                                                                                                                                                                                                                  2020.9330601092897
                                                                                                                                                                                                                ],
                                                                                                                                                                                                                "value": 2020.9330601092897
                                                                                                                                                                                                              },
                                                                                                                                                                                                              "originating_lab": {
                                                                                                                                                                                                                "value": "Department of Virus and Microbiological Special Diagnostics, Statens Serum Institut, Copenhagen, Denmark"
                                                                                                                                                                                                              },
                                                                                                                                                                                                              "pangolin_lineage": {
                                                                                                                                                                                                                "value": "B.1.177"
                                                                                                                                                                                                              },
                                                                                                                                                                                                              "recency": {
                                                                                                                                                                                                                "value": "Older"
                                                                                                                                                                                                              },
                                                                                                                                                                                                              "region": {
                                                                                                                                                                                                                "value": "Europe"
                                                                                                                                                                                                              },
                                                                                                                                                                                                              "region_exposure": {
                                                                                                                                                                                                                "value": "Europe"
                                                                                                                                                                                                              },
                                                                                                                                                                                                              "subclade_membership": {
                                                                                                                                                                                                                "value": "20E (EU1)"
                                                                                                                                                                                                              },
                                                                                                                                                                                                              "submitting_lab": {
                                                                                                                                                                                                                "value": "Albertsen Lab, Department of Chemistry and Bioscience, Aalborg University, Denmark"
                                                                                                                                                                                                              },
                                                                                                                                                                                                              "url": "https://www.gisaid.org"
                                                                                                                                                                                                            }
                                                                                                                                                                                                          },
                                                                                                                                                                                                          {
                                                                                                                                                                                                            "branch_attrs": {
                                                                                                                                                                                                              "labels": {
                                                                                                                                                                                                                "aa": "ORF1b: T1637I, I2320V; ORF9b: R32L; S: A348S"
                                                                                                                                                                                                              },
                                                                                                                                                                                                              "mutations": {
                                                                                                                                                                                                                "ORF1b": [
                                                                                                                                                                                                                  "T1637I",
                                                                                                                                                                                                                  "I2320V"
                                                                                                                                                                                                                ],
                                                                                                                                                                                                                "ORF9b": [
                                                                                                                                                                                                                  "R32L"
                                                                                                                                                                                                                ],
                                                                                                                                                                                                                "S": [
                                                                                                                                                                                                                  "A348S"
                                                                                                                                                                                                                ],
                                                                                                                                                                                                                "nuc": [
                                                                                                                                                                                                                  "C1513T",
                                                                                                                                                                                                                  "C18377T",
                                                                                                                                                                                                                  "C20235T",
                                                                                                                                                                                                                  "A20425G",
                                                                                                                                                                                                                  "T22579C",
                                                                                                                                                                                                                  "G22604T",
                                                                                                                                                                                                                  "G26801C",
                                                                                                                                                                                                                  "G28378T",
                                                                                                                                                                                                                  "G29757T"
                                                                                                                                                                                                                ]
                                                                                                                                                                                                              }
                                                                                                                                                                                                            },
                                                                                                                                                                                                            "name": "Finland/HEL-19-561/2021",
                                                                                                                                                                                                            "node_attrs": {

                                                                                                                                                                                                              "author": {
                                                                                                                                                                                                                "author": "Teemu Smura et al",
                                                                                                                                                                                                                "value": "Teemu Smura et al B"
                                                                                                                                                                                                              },
                                                                                                                                                                                                              "clade_membership": {
                                                                                                                                                                                                                "value": "20E (EU1)"
                                                                                                                                                                                                              },
                                                                                                                                                                                                              "country": {
                                                                                                                                                                                                                "value": "Europe"
                                                                                                                                                                                                              },
                                                                                                                                                                                                              "div": 22,
                                                                                                                                                                                                              "division": {
                                                                                                                                                                                                                "value": "Europe"
                                                                                                                                                                                                              },
                                                                                                                                                                                                              "division_exposure": {
                                                                                                                                                                                                                "value": "Europe"
                                                                                                                                                                                                              },
                                                                                                                                                                                                              "gisaid_epi_isl": {
                                                                                                                                                                                                                "value": "EPI_ISL_1082138"
                                                                                                                                                                                                              },
                                                                                                                                                                                                              "host": {
                                                                                                                                                                                                                "value": "Human"
                                                                                                                                                                                                              },
                                                                                                                                                                                                              "custom_location": {
                                                                                                                                                                                                                "confidence": {
                                                                                                                                                                                                                  "Europe": 1.0
                                                                                                                                                                                                                },
                                                                                                                                                                                                                "entropy": -1.000088900581841e-12,
                                                                                                                                                                                                                "value": "Europe"
                                                                                                                                                                                                              },
                                                                                                                                                                                                              "num_date": {
                                                                                                                                                                                                                "confidence": [
                                                                                                                                                                                                                  2021.0671232876712,
                                                                                                                                                                                                                  2021.0671232876712
                                                                                                                                                                                                                ],
                                                                                                                                                                                                                "value": 2021.0671232876712
                                                                                                                                                                                                              },
                                                                                                                                                                                                              "originating_lab": {
                                                                                                                                                                                                                "value": "Department of Virology and Immunology, University of Helsinki and Helsinki University Hospital, Huslab Finland"
                                                                                                                                                                                                              },
                                                                                                                                                                                                              "pangolin_lineage": {
                                                                                                                                                                                                                "value": "B.1.235"
                                                                                                                                                                                                              },
                                                                                                                                                                                                              "recency": {
                                                                                                                                                                                                                "value": "3-7 days ago"
                                                                                                                                                                                                              },
                                                                                                                                                                                                              "region": {
                                                                                                                                                                                                                "value": "Europe"
                                                                                                                                                                                                              },
                                                                                                                                                                                                              "region_exposure": {
                                                                                                                                                                                                                "value": "Europe"
                                                                                                                                                                                                              },

                                                                                                                                                                                                              "subclade_membership": {
                                                                                                                                                                                                                "value": "20E (EU1)"
                                                                                                                                                                                                              },
                                                                                                                                                                                                              "submitting_lab": {
                                                                                                                                                                                                                "value": "Department of Virology, Faculty of Medicine, University of Helsinki, Helsinki, Finland"
                                                                                                                                                                                                              },
                                                                                                                                                                                                              "url": "https://www.gisaid.org"
                                                                                                                                                                                                            }
                                                                                                                                                                                                          }
                                                                                                                                                                                                        ],
                                                                                                                                                                                                        "name": "NODE_0000796",
                                                                                                                                                                                                        "node_attrs": {
                                                                                                                                                                                                          "clade_membership": {
                                                                                                                                                                                                            "value": "20E (EU1)"
                                                                                                                                                                                                          },
                                                                                                                                                                                                          "div": 13,
                                                                                                                                                                                                          "custom_location": {
                                                                                                                                                                                                            "confidence": {
                                                                                                                                                                                                              "Asia": 0.003260536884356304,
                                                                                                                                                                                                              "Europe": 0.9935353793183895,
                                                                                                                                                                                                              "South America": 0.0019489005786844681
                                                                                                                                                                                                            },
                                                                                                                                                                                                            "entropy": 0.046657473025552135,
                                                                                                                                                                                                            "value": "Europe"
                                                                                                                                                                                                          },
                                                                                                                                                                                                          "num_date": {
                                                                                                                                                                                                            "confidence": [
                                                                                                                                                                                                              2020.7738484357694,
                                                                                                                                                                                                              2020.9174544674986
                                                                                                                                                                                                            ],
                                                                                                                                                                                                            "value": 2020.8267354152922
                                                                                                                                                                                                          },
                                                                                                                                                                                                          "subclade_membership": {
                                                                                                                                                                                                            "value": "20E (EU1)"
                                                                                                                                                                                                          }
                                                                                                                                                                                                        }
                                                                                                                                                                                                      }
                                                                                                                                                                                                    ],
                                                                                                                                                                                                    "name": "NODE_0000795",
                                                                                                                                                                                                    "node_attrs": {
                                                                                                                                                                                                      "clade_membership": {
                                                                                                                                                                                                        "value": "20E (EU1)"
                                                                                                                                                                                                      },
                                                                                                                                                                                                      "div": 12,
                                                                                                                                                                                                      "custom_location": {
                                                                                                                                                                                                        "confidence": {
                                                                                                                                                                                                          "Asia": 0.004043454716311796,
                                                                                                                                                                                                          "Europe": 0.9922430245876158,
                                                                                                                                                                                                          "South America": 0.00229700939353975
                                                                                                                                                                                                        },
                                                                                                                                                                                                        "entropy": 0.05436474214264357,
                                                                                                                                                                                                        "value": "Europe"
                                                                                                                                                                                                      },
                                                                                                                                                                                                      "num_date": {
                                                                                                                                                                                                        "confidence": [
                                                                                                                                                                                                          2020.7015618751457,
                                                                                                                                                                                                          2020.8656558120545
                                                                                                                                                                                                        ],
                                                                                                                                                                                                        "value": 2020.7703932778095
                                                                                                                                                                                                      },
                                                                                                                                                                                                      "subclade_membership": {
                                                                                                                                                                                                        "value": "20E (EU1)"
                                                                                                                                                                                                      }
                                                                                                                                                                                                    }
                                                                                                                                                                                                  },
                                                                                                                                                                                                  {
                                                                                                                                                                                                    "branch_attrs": {
                                                                                                                                                                                                      "mutations": {}
                                                                                                                                                                                                    },
                                                                                                                                                                                                    "children": [
                                                                                                                                                                                                      {
                                                                                                                                                                                                        "branch_attrs": {
                                                                                                                                                                                                          "labels": {
                                                                                                                                                                                                            "aa": "ORF8: P30L"
                                                                                                                                                                                                          },
                                                                                                                                                                                                          "mutations": {
                                                                                                                                                                                                            "ORF8": [
                                                                                                                                                                                                              "P30L"
                                                                                                                                                                                                            ],
                                                                                                                                                                                                            "nuc": [
                                                                                                                                                                                                              "C445T",
                                                                                                                                                                                                              "T6286C",
                                                                                                                                                                                                              "C27982T"
                                                                                                                                                                                                            ]
                                                                                                                                                                                                          }
                                                                                                                                                                                                        },
                                                                                                                                                                                                        "name": "Spain/CT-HUVH-87369/2020",
                                                                                                                                                                                                        "node_attrs": {

                                                                                                                                                                                                          "author": {
                                                                                                                                                                                                            "author": "Cristina Andr\u00e9s et al",
                                                                                                                                                                                                            "value": "Cristina Andr\u00e9s et al"
                                                                                                                                                                                                          },
                                                                                                                                                                                                          "clade_membership": {
                                                                                                                                                                                                            "value": "20E (EU1)"
                                                                                                                                                                                                          },
                                                                                                                                                                                                          "country": {
                                                                                                                                                                                                            "value": "Europe"
                                                                                                                                                                                                          },
                                                                                                                                                                                                          "div": 14,
                                                                                                                                                                                                          "division": {
                                                                                                                                                                                                            "value": "Europe"
                                                                                                                                                                                                          },
                                                                                                                                                                                                          "division_exposure": {
                                                                                                                                                                                                            "value": "Europe"
                                                                                                                                                                                                          },
                                                                                                                                                                                                          "gisaid_epi_isl": {
                                                                                                                                                                                                            "value": "EPI_ISL_825329"
                                                                                                                                                                                                          },
                                                                                                                                                                                                          "host": {
                                                                                                                                                                                                            "value": "Human"
                                                                                                                                                                                                          },
                                                                                                                                                                                                          "custom_location": {
                                                                                                                                                                                                            "confidence": {
                                                                                                                                                                                                              "Europe": 0.9999999999999999
                                                                                                                                                                                                            },
                                                                                                                                                                                                            "entropy": -9.99866855976916e-13,
                                                                                                                                                                                                            "value": "Europe"
                                                                                                                                                                                                          },
                                                                                                                                                                                                          "num_date": {
                                                                                                                                                                                                            "confidence": [
                                                                                                                                                                                                              2020.870218579235,
                                                                                                                                                                                                              2020.870218579235
                                                                                                                                                                                                            ],
                                                                                                                                                                                                            "value": 2020.870218579235
                                                                                                                                                                                                          },
                                                                                                                                                                                                          "originating_lab": {
                                                                                                                                                                                                            "value": "Hospital Universitari Vall d'Hebron - Vall d'Hebron Institut de Rercerca"
                                                                                                                                                                                                          },
                                                                                                                                                                                                          "pangolin_lineage": {
                                                                                                                                                                                                            "value": "B.1.177"
                                                                                                                                                                                                          },
                                                                                                                                                                                                          "recency": {
                                                                                                                                                                                                            "value": "Older"
                                                                                                                                                                                                          },
                                                                                                                                                                                                          "region": {
                                                                                                                                                                                                            "value": "Europe"
                                                                                                                                                                                                          },
                                                                                                                                                                                                          "region_exposure": {
                                                                                                                                                                                                            "value": "Europe"
                                                                                                                                                                                                          },

                                                                                                                                                                                                          "subclade_membership": {
                                                                                                                                                                                                            "value": "20E (EU1)"
                                                                                                                                                                                                          },
                                                                                                                                                                                                          "submitting_lab": {
                                                                                                                                                                                                            "value": "Hospital Universitari Vall d'Hebron"
                                                                                                                                                                                                          },
                                                                                                                                                                                                          "url": "https://www.gisaid.org"
                                                                                                                                                                                                        }
                                                                                                                                                                                                      },
                                                                                                                                                                                                      {
                                                                                                                                                                                                        "branch_attrs": {
                                                                                                                                                                                                          "mutations": {}
                                                                                                                                                                                                        },
                                                                                                                                                                                                        "children": [
                                                                                                                                                                                                          {
                                                                                                                                                                                                            "branch_attrs": {
                                                                                                                                                                                                              "labels": {
                                                                                                                                                                                                                "aa": "ORF1b: A1805S"
                                                                                                                                                                                                              },
                                                                                                                                                                                                              "mutations": {
                                                                                                                                                                                                                "ORF1b": [
                                                                                                                                                                                                                  "A1805S"
                                                                                                                                                                                                                ],
                                                                                                                                                                                                                "nuc": [
                                                                                                                                                                                                                  "G18880T"
                                                                                                                                                                                                                ]
                                                                                                                                                                                                              }
                                                                                                                                                                                                            },
                                                                                                                                                                                                            "name": "Spain/AR-IBV-98008105/2020",
                                                                                                                                                                                                            "node_attrs": {

                                                                                                                                                                                                              "author": {
                                                                                                                                                                                                                "author": "Antonio Rezusta L\u00f3pez et al",
                                                                                                                                                                                                                "value": "Antonio Rezusta L\u00f3pez et al"
                                                                                                                                                                                                              },
                                                                                                                                                                                                              "clade_membership": {
                                                                                                                                                                                                                "value": "20E (EU1)"
                                                                                                                                                                                                              },
                                                                                                                                                                                                              "country": {
                                                                                                                                                                                                                "value": "Europe"
                                                                                                                                                                                                              },
                                                                                                                                                                                                              "div": 12,
                                                                                                                                                                                                              "division": {
                                                                                                                                                                                                                "value": "Europe"
                                                                                                                                                                                                              },
                                                                                                                                                                                                              "division_exposure": {
                                                                                                                                                                                                                "value": "Europe"
                                                                                                                                                                                                              },
                                                                                                                                                                                                              "gisaid_epi_isl": {
                                                                                                                                                                                                                "value": "EPI_ISL_654434"
                                                                                                                                                                                                              },
                                                                                                                                                                                                              "host": {
                                                                                                                                                                                                                "value": "Human"
                                                                                                                                                                                                              },
                                                                                                                                                                                                              "custom_location": {
                                                                                                                                                                                                                "confidence": {
                                                                                                                                                                                                                  "Europe": 1.0
                                                                                                                                                                                                                },
                                                                                                                                                                                                                "entropy": -1.000088900581841e-12,
                                                                                                                                                                                                                "value": "Europe"
                                                                                                                                                                                                              },
                                                                                                                                                                                                              "num_date": {
                                                                                                                                                                                                                "confidence": [
                                                                                                                                                                                                                  2020.7609289617487,
                                                                                                                                                                                                                  2020.7609289617487
                                                                                                                                                                                                                ],
                                                                                                                                                                                                                "value": 2020.7609289617487
                                                                                                                                                                                                              },
                                                                                                                                                                                                              "originating_lab": {
                                                                                                                                                                                                                "value": "Servicio de Microbiolog\u00eda, Hospital Miguel Servet, Zaragoza"
                                                                                                                                                                                                              },
                                                                                                                                                                                                              "pangolin_lineage": {
                                                                                                                                                                                                                "value": "B.1.177"
                                                                                                                                                                                                              },
                                                                                                                                                                                                              "recency": {
                                                                                                                                                                                                                "value": "Older"
                                                                                                                                                                                                              },
                                                                                                                                                                                                              "region": {
                                                                                                                                                                                                                "value": "Europe"
                                                                                                                                                                                                              },
                                                                                                                                                                                                              "region_exposure": {
                                                                                                                                                                                                                "value": "Europe"
                                                                                                                                                                                                              },

                                                                                                                                                                                                              "subclade_membership": {
                                                                                                                                                                                                                "value": "20E (EU1)"
                                                                                                                                                                                                              },
                                                                                                                                                                                                              "submitting_lab": {
                                                                                                                                                                                                                "value": "SeqCOVID-SPAIN consortium/IBV(CSIC)"
                                                                                                                                                                                                              },
                                                                                                                                                                                                              "url": "https://www.gisaid.org"
                                                                                                                                                                                                            }
                                                                                                                                                                                                          },
                                                                                                                                                                                                          {
                                                                                                                                                                                                            "branch_attrs": {
                                                                                                                                                                                                              "mutations": {}
                                                                                                                                                                                                            },
                                                                                                                                                                                                            "children": [
                                                                                                                                                                                                              {
                                                                                                                                                                                                                "branch_attrs": {
                                                                                                                                                                                                                  "labels": {
                                                                                                                                                                                                                    "aa": "ORF3a: M125I"
                                                                                                                                                                                                                  },
                                                                                                                                                                                                                  "mutations": {
                                                                                                                                                                                                                    "ORF3a": [
                                                                                                                                                                                                                      "M125I"
                                                                                                                                                                                                                    ],
                                                                                                                                                                                                                    "nuc": [
                                                                                                                                                                                                                      "C23683T",
                                                                                                                                                                                                                      "G25767T",
                                                                                                                                                                                                                      "C27804T"
                                                                                                                                                                                                                    ]
                                                                                                                                                                                                                  }
                                                                                                                                                                                                                },
                                                                                                                                                                                                                "name": "Vietnam/PIHCM-1564/2020",
                                                                                                                                                                                                                "node_attrs": {

                                                                                                                                                                                                                  "author": {
                                                                                                                                                                                                                    "author": "Manh Huy Dao et al",
                                                                                                                                                                                                                    "value": "Manh Huy Dao et al"
                                                                                                                                                                                                                  },
                                                                                                                                                                                                                  "clade_membership": {
                                                                                                                                                                                                                    "value": "20E (EU1)"
                                                                                                                                                                                                                  },
                                                                                                                                                                                                                  "country": {
                                                                                                                                                                                                                    "value": "Asia"
                                                                                                                                                                                                                  },
                                                                                                                                                                                                                  "div": 14,
                                                                                                                                                                                                                  "division": {
                                                                                                                                                                                                                    "value": "Asia"
                                                                                                                                                                                                                  },
                                                                                                                                                                                                                  "division_exposure": {
                                                                                                                                                                                                                    "value": "Asia"
                                                                                                                                                                                                                  },
                                                                                                                                                                                                                  "gisaid_epi_isl": {
                                                                                                                                                                                                                    "value": "EPI_ISL_812922"
                                                                                                                                                                                                                  },
                                                                                                                                                                                                                  "host": {
                                                                                                                                                                                                                    "value": "Human"
                                                                                                                                                                                                                  },
                                                                                                                                                                                                                  "custom_location": {
                                                                                                                                                                                                                    "confidence": {
                                                                                                                                                                                                                      "Asia": 1.0
                                                                                                                                                                                                                    },
                                                                                                                                                                                                                    "entropy": -1.000088900581841e-12,
                                                                                                                                                                                                                    "value": "Asia"
                                                                                                                                                                                                                  },
                                                                                                                                                                                                                  "num_date": {
                                                                                                                                                                                                                    "confidence": [
                                                                                                                                                                                                                      2020.9795081967213,
                                                                                                                                                                                                                      2020.9795081967213
                                                                                                                                                                                                                    ],
                                                                                                                                                                                                                    "value": 2020.9795081967213
                                                                                                                                                                                                                  },
                                                                                                                                                                                                                  "originating_lab": {
                                                                                                                                                                                                                    "value": "Pasteur Institute in Ho Chi Minh city"
                                                                                                                                                                                                                  },
                                                                                                                                                                                                                  "pangolin_lineage": {
                                                                                                                                                                                                                    "value": "B.1.177"
                                                                                                                                                                                                                  },
                                                                                                                                                                                                                  "recency": {
                                                                                                                                                                                                                    "value": "Older"
                                                                                                                                                                                                                  },
                                                                                                                                                                                                                  "region": {
                                                                                                                                                                                                                    "value": "Asia"
                                                                                                                                                                                                                  },
                                                                                                                                                                                                                  "region_exposure": {
                                                                                                                                                                                                                    "value": "Asia"
                                                                                                                                                                                                                  },

                                                                                                                                                                                                                  "subclade_membership": {
                                                                                                                                                                                                                    "value": "20E (EU1)"
                                                                                                                                                                                                                  },
                                                                                                                                                                                                                  "submitting_lab": {
                                                                                                                                                                                                                    "value": "Department of Microbiology and Immunology - Pasteur Institute in Ho Chi Minh city"
                                                                                                                                                                                                                  },
                                                                                                                                                                                                                  "url": "https://www.gisaid.org"
                                                                                                                                                                                                                }
                                                                                                                                                                                                              },
                                                                                                                                                                                                              {
                                                                                                                                                                                                                "branch_attrs": {
                                                                                                                                                                                                                  "mutations": {}
                                                                                                                                                                                                                },
                                                                                                                                                                                                                "children": [
                                                                                                                                                                                                                  {
                                                                                                                                                                                                                    "branch_attrs": {
                                                                                                                                                                                                                      "labels": {
                                                                                                                                                                                                                        "aa": "N: P13T; ORF1a: R1170C; ORF9b: H9Q"
                                                                                                                                                                                                                      },
                                                                                                                                                                                                                      "mutations": {
                                                                                                                                                                                                                        "N": [
                                                                                                                                                                                                                          "P13T"
                                                                                                                                                                                                                        ],
                                                                                                                                                                                                                        "ORF1a": [
                                                                                                                                                                                                                          "R1170C"
                                                                                                                                                                                                                        ],
                                                                                                                                                                                                                        "ORF9b": [
                                                                                                                                                                                                                          "H9Q"
                                                                                                                                                                                                                        ],
                                                                                                                                                                                                                        "nuc": [
                                                                                                                                                                                                                          "C3773T",
                                                                                                                                                                                                                          "C17550T",
                                                                                                                                                                                                                          "C24106T",
                                                                                                                                                                                                                          "C28310A"
                                                                                                                                                                                                                        ]
                                                                                                                                                                                                                      }
                                                                                                                                                                                                                    },
                                                                                                                                                                                                                    "name": "England/CAMC-1200575/2021",
                                                                                                                                                                                                                    "node_attrs": {
                                                                                                                                                                                                                      "author": {
                                                                                                                                                                                                                        "author": "Rob Howes et al",
                                                                                                                                                                                                                        "value": "Rob Howes et al"
                                                                                                                                                                                                                      },
                                                                                                                                                                                                                      "clade_membership": {
                                                                                                                                                                                                                        "value": "20E (EU1)"
                                                                                                                                                                                                                      },
                                                                                                                                                                                                                      "country": {
                                                                                                                                                                                                                        "value": "Europe"
                                                                                                                                                                                                                      },
                                                                                                                                                                                                                      "div": 15,
                                                                                                                                                                                                                      "division": {
                                                                                                                                                                                                                        "value": "Europe"
                                                                                                                                                                                                                      },
                                                                                                                                                                                                                      "division_exposure": {
                                                                                                                                                                                                                        "value": "Europe"
                                                                                                                                                                                                                      },
                                                                                                                                                                                                                      "gisaid_epi_isl": {
                                                                                                                                                                                                                        "value": "EPI_ISL_1007496"
                                                                                                                                                                                                                      },
                                                                                                                                                                                                                      "host": {
                                                                                                                                                                                                                        "value": "Human"
                                                                                                                                                                                                                      },
                                                                                                                                                                                                                      "custom_location": {
                                                                                                                                                                                                                        "confidence": {
                                                                                                                                                                                                                          "Europe": 1.0
                                                                                                                                                                                                                        },
                                                                                                                                                                                                                        "entropy": -1.000088900581841e-12,
                                                                                                                                                                                                                        "value": "Europe"
                                                                                                                                                                                                                      },
                                                                                                                                                                                                                      "num_date": {
                                                                                                                                                                                                                        "confidence": [
                                                                                                                                                                                                                          2021.0945205479452,
                                                                                                                                                                                                                          2021.0945205479452
                                                                                                                                                                                                                        ],
                                                                                                                                                                                                                        "value": 2021.0945205479452
                                                                                                                                                                                                                      },
                                                                                                                                                                                                                      "originating_lab": {
                                                                                                                                                                                                                        "value": "Lighthouse Lab in Cambridge"
                                                                                                                                                                                                                      },
                                                                                                                                                                                                                      "pangolin_lineage": {
                                                                                                                                                                                                                        "value": "B.1.177.16"
                                                                                                                                                                                                                      },
                                                                                                                                                                                                                      "recency": {
                                                                                                                                                                                                                        "value": "One month ago"
                                                                                                                                                                                                                      },
                                                                                                                                                                                                                      "region": {
                                                                                                                                                                                                                        "value": "Europe"
                                                                                                                                                                                                                      },
                                                                                                                                                                                                                      "region_exposure": {
                                                                                                                                                                                                                        "value": "Europe"
                                                                                                                                                                                                                      },
                                                                                                                                                                                                                      "subclade_membership": {
                                                                                                                                                                                                                        "value": "20E (EU1)"
                                                                                                                                                                                                                      },
                                                                                                                                                                                                                      "submitting_lab": {
                                                                                                                                                                                                                        "value": "Wellcome Sanger Institute for the COVID-19 Genomics UK (COG-UK) Consortium"
                                                                                                                                                                                                                      },
                                                                                                                                                                                                                      "url": "https://www.gisaid.org"
                                                                                                                                                                                                                    }
                                                                                                                                                                                                                  },
                                                                                                                                                                                                                  {
                                                                                                                                                                                                                    "branch_attrs": {
                                                                                                                                                                                                                      "mutations": {}
                                                                                                                                                                                                                    },
                                                                                                                                                                                                                    "children": [
                                                                                                                                                                                                                      {
                                                                                                                                                                                                                        "branch_attrs": {
                                                                                                                                                                                                                          "mutations": {}
                                                                                                                                                                                                                        },
                                                                                                                                                                                                                        "children": [
                                                                                                                                                                                                                          {
                                                                                                                                                                                                                            "branch_attrs": {
                                                                                                                                                                                                                              "labels": {
                                                                                                                                                                                                                                "aa": "N: A35V; ORF9b: R32C"
                                                                                                                                                                                                                              },
                                                                                                                                                                                                                              "mutations": {
                                                                                                                                                                                                                                "N": [
                                                                                                                                                                                                                                  "A35V"
                                                                                                                                                                                                                                ],
                                                                                                                                                                                                                                "ORF9b": [
                                                                                                                                                                                                                                  "R32C"
                                                                                                                                                                                                                                ],
                                                                                                                                                                                                                                "nuc": [
                                                                                                                                                                                                                                  "C28377T"
                                                                                                                                                                                                                                ]
                                                                                                                                                                                                                              }
                                                                                                                                                                                                                            },
                                                                                                                                                                                                                            "name": "England/EXET-13E9B2/2020",
                                                                                                                                                                                                                            "node_attrs": {
                                                                                                                                                                                                                              "author": {
                                                                                                                                                                                                                                "author": "Ben Temperton et al",
                                                                                                                                                                                                                                "value": "Ben Temperton et al"
                                                                                                                                                                                                                              },
                                                                                                                                                                                                                              "clade_membership": {
                                                                                                                                                                                                                                "value": "20E (EU1)"
                                                                                                                                                                                                                              },
                                                                                                                                                                                                                              "country": {
                                                                                                                                                                                                                                "value": "Europe"
                                                                                                                                                                                                                              },
                                                                                                                                                                                                                              "div": 12,
                                                                                                                                                                                                                              "division": {
                                                                                                                                                                                                                                "value": "Europe"
                                                                                                                                                                                                                              },
                                                                                                                                                                                                                              "division_exposure": {
                                                                                                                                                                                                                                "value": "Europe"
                                                                                                                                                                                                                              },
                                                                                                                                                                                                                              "gisaid_epi_isl": {
                                                                                                                                                                                                                                "value": "EPI_ISL_764137"
                                                                                                                                                                                                                              },
                                                                                                                                                                                                                              "host": {
                                                                                                                                                                                                                                "value": "Human"
                                                                                                                                                                                                                              },
                                                                                                                                                                                                                              "custom_location": {
                                                                                                                                                                                                                                "confidence": {
                                                                                                                                                                                                                                  "Europe": 1.0
                                                                                                                                                                                                                                },
                                                                                                                                                                                                                                "entropy": -1.000088900581841e-12,
                                                                                                                                                                                                                                "value": "Europe"
                                                                                                                                                                                                                              },
                                                                                                                                                                                                                              "num_date": {
                                                                                                                                                                                                                                "confidence": [
                                                                                                                                                                                                                                  2020.9494535519125,
                                                                                                                                                                                                                                  2020.9494535519125
                                                                                                                                                                                                                                ],
                                                                                                                                                                                                                                "value": 2020.9494535519125
                                                                                                                                                                                                                              },
                                                                                                                                                                                                                              "originating_lab": {
                                                                                                                                                                                                                                "value": "University of Exeter"
                                                                                                                                                                                                                              },
                                                                                                                                                                                                                              "pangolin_lineage": {
                                                                                                                                                                                                                                "value": "B.1.177"
                                                                                                                                                                                                                              },
                                                                                                                                                                                                                              "recency": {
                                                                                                                                                                                                                                "value": "Older"
                                                                                                                                                                                                                              },
                                                                                                                                                                                                                              "region": {
                                                                                                                                                                                                                                "value": "Europe"
                                                                                                                                                                                                                              },
                                                                                                                                                                                                                              "region_exposure": {
                                                                                                                                                                                                                                "value": "Europe"
                                                                                                                                                                                                                              },
                                                                                                                                                                                                                              "subclade_membership": {
                                                                                                                                                                                                                                "value": "20E (EU1)"
                                                                                                                                                                                                                              },
                                                                                                                                                                                                                              "submitting_lab": {
                                                                                                                                                                                                                                "value": "COVID-19 Genomics UK (COG-UK) Consortium"
                                                                                                                                                                                                                              },
                                                                                                                                                                                                                              "url": "https://www.gisaid.org"
                                                                                                                                                                                                                            }
                                                                                                                                                                                                                          },
                                                                                                                                                                                                                          {
                                                                                                                                                                                                                            "branch_attrs": {
                                                                                                                                                                                                                              "mutations": {}
                                                                                                                                                                                                                            },
                                                                                                                                                                                                                            "children": [
                                                                                                                                                                                                                              {
                                                                                                                                                                                                                                "branch_attrs": {
                                                                                                                                                                                                                                  "labels": {
                                                                                                                                                                                                                                    "aa": "S: E484K"
                                                                                                                                                                                                                                  },
                                                                                                                                                                                                                                  "mutations": {
                                                                                                                                                                                                                                    "S": [
                                                                                                                                                                                                                                      "E484K"
                                                                                                                                                                                                                                    ],
                                                                                                                                                                                                                                    "nuc": [
                                                                                                                                                                                                                                      "C15738T",
                                                                                                                                                                                                                                      "G23012A"
                                                                                                                                                                                                                                    ]
                                                                                                                                                                                                                                  }
                                                                                                                                                                                                                                },
                                                                                                                                                                                                                                "name": "France/un-HMN-21022160384/2021",
                                                                                                                                                                                                                                "node_attrs": {

                                                                                                                                                                                                                                  "author": {
                                                                                                                                                                                                                                    "author": "Christophe Rodriguez et al",
                                                                                                                                                                                                                                    "value": "Christophe Rodriguez et al"
                                                                                                                                                                                                                                  },
                                                                                                                                                                                                                                  "clade_membership": {
                                                                                                                                                                                                                                    "value": "20E (EU1)"
                                                                                                                                                                                                                                  },
                                                                                                                                                                                                                                  "country": {
                                                                                                                                                                                                                                    "value": "Europe"
                                                                                                                                                                                                                                  },
                                                                                                                                                                                                                                  "div": 13,
                                                                                                                                                                                                                                  "division": {
                                                                                                                                                                                                                                    "value": "Europe"
                                                                                                                                                                                                                                  },
                                                                                                                                                                                                                                  "division_exposure": {
                                                                                                                                                                                                                                    "value": "Europe"
                                                                                                                                                                                                                                  },
                                                                                                                                                                                                                                  "gisaid_epi_isl": {
                                                                                                                                                                                                                                    "value": "EPI_ISL_1085816"
                                                                                                                                                                                                                                  },
                                                                                                                                                                                                                                  "host": {
                                                                                                                                                                                                                                    "value": "Human"
                                                                                                                                                                                                                                  },
                                                                                                                                                                                                                                  "custom_location": {
                                                                                                                                                                                                                                    "confidence": {
                                                                                                                                                                                                                                      "Europe": 1.0
                                                                                                                                                                                                                                    },
                                                                                                                                                                                                                                    "entropy": -1.000088900581841e-12,
                                                                                                                                                                                                                                    "value": "Europe"
                                                                                                                                                                                                                                  },
                                                                                                                                                                                                                                  "num_date": {
                                                                                                                                                                                                                                    "confidence": [
                                                                                                                                                                                                                                      2021.1246575342466,
                                                                                                                                                                                                                                      2021.1246575342466
                                                                                                                                                                                                                                    ],
                                                                                                                                                                                                                                    "value": 2021.1246575342466
                                                                                                                                                                                                                                  },
                                                                                                                                                                                                                                  "originating_lab": {
                                                                                                                                                                                                                                    "value": "CH.INTERCOMMUNAL DE CRETEIL"
                                                                                                                                                                                                                                  },
                                                                                                                                                                                                                                  "pangolin_lineage": {
                                                                                                                                                                                                                                    "value": "B.1.177"
                                                                                                                                                                                                                                  },
                                                                                                                                                                                                                                  "recency": {
                                                                                                                                                                                                                                    "value": "3-7 days ago"
                                                                                                                                                                                                                                  },
                                                                                                                                                                                                                                  "region": {
                                                                                                                                                                                                                                    "value": "Europe"
                                                                                                                                                                                                                                  },
                                                                                                                                                                                                                                  "region_exposure": {
                                                                                                                                                                                                                                    "value": "Europe"
                                                                                                                                                                                                                                  },

                                                                                                                                                                                                                                  "subclade_membership": {
                                                                                                                                                                                                                                    "value": "20E (EU1)"
                                                                                                                                                                                                                                  },
                                                                                                                                                                                                                                  "submitting_lab": {
                                                                                                                                                                                                                                    "value": "Department of Virology, Henri Mondor University Hospital, Assistance Publique H\u00f4pitaux de Paris, Universit\u00e9 Paris-Est Cr\u00e9teil, INSERM U955"
                                                                                                                                                                                                                                  },
                                                                                                                                                                                                                                  "url": "https://www.gisaid.org"
                                                                                                                                                                                                                                }
                                                                                                                                                                                                                              },
                                                                                                                                                                                                                              {
                                                                                                                                                                                                                                "branch_attrs": {
                                                                                                                                                                                                                                  "mutations": {}
                                                                                                                                                                                                                                },
                                                                                                                                                                                                                                "name": "Germany/TH-IIMK-CaSe-32/2020",
                                                                                                                                                                                                                                "node_attrs": {
                                                                                                                                                                                                                                  "author": {
                                                                                                                                                                                                                                    "author": "Spott et al",
                                                                                                                                                                                                                                    "value": "Spott et al"
                                                                                                                                                                                                                                  },
                                                                                                                                                                                                                                  "clade_membership": {
                                                                                                                                                                                                                                    "value": "20E (EU1)"
                                                                                                                                                                                                                                  },
                                                                                                                                                                                                                                  "country": {
                                                                                                                                                                                                                                    "value": "Europe"
                                                                                                                                                                                                                                  },
                                                                                                                                                                                                                                  "div": 11,
                                                                                                                                                                                                                                  "division": {
                                                                                                                                                                                                                                    "value": "Europe"
                                                                                                                                                                                                                                  },
                                                                                                                                                                                                                                  "division_exposure": {
                                                                                                                                                                                                                                    "value": "Europe"
                                                                                                                                                                                                                                  },
                                                                                                                                                                                                                                  "gisaid_epi_isl": {
                                                                                                                                                                                                                                    "value": "EPI_ISL_768727"
                                                                                                                                                                                                                                  },
                                                                                                                                                                                                                                  "host": {
                                                                                                                                                                                                                                    "value": "Human"
                                                                                                                                                                                                                                  },
                                                                                                                                                                                                                                  "custom_location": {
                                                                                                                                                                                                                                    "confidence": {
                                                                                                                                                                                                                                      "Europe": 1.0
                                                                                                                                                                                                                                    },
                                                                                                                                                                                                                                    "entropy": -1.000088900581841e-12,
                                                                                                                                                                                                                                    "value": "Europe"
                                                                                                                                                                                                                                  },
                                                                                                                                                                                                                                  "num_date": {
                                                                                                                                                                                                                                    "confidence": [
                                                                                                                                                                                                                                      2020.8756830601094,
                                                                                                                                                                                                                                      2020.8756830601094
                                                                                                                                                                                                                                    ],
                                                                                                                                                                                                                                    "value": 2020.8756830601094
                                                                                                                                                                                                                                  },
                                                                                                                                                                                                                                  "originating_lab": {
                                                                                                                                                                                                                                    "value": "Jena University Hospital, Institute for Infectious Diseases and Infection Control"
                                                                                                                                                                                                                                  },
                                                                                                                                                                                                                                  "pangolin_lineage": {
                                                                                                                                                                                                                                    "value": "B.1.177"
                                                                                                                                                                                                                                  },
                                                                                                                                                                                                                                  "recency": {
                                                                                                                                                                                                                                    "value": "Older"
                                                                                                                                                                                                                                  },
                                                                                                                                                                                                                                  "region": {
                                                                                                                                                                                                                                    "value": "Europe"
                                                                                                                                                                                                                                  },
                                                                                                                                                                                                                                  "region_exposure": {
                                                                                                                                                                                                                                    "value": "Europe"
                                                                                                                                                                                                                                  },
                                                                                                                                                                                                                                  "subclade_membership": {
                                                                                                                                                                                                                                    "value": "20E (EU1)"
                                                                                                                                                                                                                                  },
                                                                                                                                                                                                                                  "submitting_lab": {
                                                                                                                                                                                                                                    "value": "Institute of infectious medicine & hospital hygiene, CaSe-Group"
                                                                                                                                                                                                                                  },
                                                                                                                                                                                                                                  "url": "https://www.gisaid.org"
                                                                                                                                                                                                                                }
                                                                                                                                                                                                                              }
                                                                                                                                                                                                                            ],
                                                                                                                                                                                                                            "name": "NODE_0001538",
                                                                                                                                                                                                                            "node_attrs": {
                                                                                                                                                                                                                              "clade_membership": {
                                                                                                                                                                                                                                "value": "20E (EU1)"
                                                                                                                                                                                                                              },
                                                                                                                                                                                                                              "div": 11,
                                                                                                                                                                                                                              "custom_location": {
                                                                                                                                                                                                                                "confidence": {
                                                                                                                                                                                                                                  "Asia": 0.0033624575912391346,
                                                                                                                                                                                                                                  "Europe": 0.9934189233820555,
                                                                                                                                                                                                                                  "South America": 0.001959782352715446
                                                                                                                                                                                                                                },
                                                                                                                                                                                                                                "entropy": 0.047333445320261375,
                                                                                                                                                                                                                                "value": "Europe"
                                                                                                                                                                                                                              },
                                                                                                                                                                                                                              "num_date": {
                                                                                                                                                                                                                                "confidence": [
                                                                                                                                                                                                                                  2020.8484161907154,
                                                                                                                                                                                                                                  2020.8756830601094
                                                                                                                                                                                                                                ],
                                                                                                                                                                                                                                "value": 2020.8756830601094
                                                                                                                                                                                                                              },
                                                                                                                                                                                                                              "subclade_membership": {
                                                                                                                                                                                                                                "value": "20E (EU1)"
                                                                                                                                                                                                                              }
                                                                                                                                                                                                                            }
                                                                                                                                                                                                                          }
                                                                                                                                                                                                                        ],
                                                                                                                                                                                                                        "name": "NODE_0001537",
                                                                                                                                                                                                                        "node_attrs": {
                                                                                                                                                                                                                          "clade_membership": {
                                                                                                                                                                                                                            "value": "20E (EU1)"
                                                                                                                                                                                                                          },
                                                                                                                                                                                                                          "div": 11,
                                                                                                                                                                                                                          "custom_location": {
                                                                                                                                                                                                                            "confidence": {
                                                                                                                                                                                                                              "Asia": 0.004781937080987297,
                                                                                                                                                                                                                              "Europe": 0.9914174139712345,
                                                                                                                                                                                                                              "South America": 0.0023621218283484957
                                                                                                                                                                                                                            },
                                                                                                                                                                                                                            "entropy": 0.05891735470555786,
                                                                                                                                                                                                                            "value": "Europe"
                                                                                                                                                                                                                          },
                                                                                                                                                                                                                          "num_date": {
                                                                                                                                                                                                                            "confidence": [
                                                                                                                                                                                                                              2020.7888598187988,
                                                                                                                                                                                                                              2020.8732832833352
                                                                                                                                                                                                                            ],
                                                                                                                                                                                                                            "value": 2020.8587334477304
                                                                                                                                                                                                                          },
                                                                                                                                                                                                                          "subclade_membership": {
                                                                                                                                                                                                                            "value": "20E (EU1)"
                                                                                                                                                                                                                          }
                                                                                                                                                                                                                        }
                                                                                                                                                                                                                      },
                                                                                                                                                                                                                      {
                                                                                                                                                                                                                        "branch_attrs": {
                                                                                                                                                                                                                          "labels": {
                                                                                                                                                                                                                            "aa": "ORF1b: V396I, A1521V"
                                                                                                                                                                                                                          },
                                                                                                                                                                                                                          "mutations": {
                                                                                                                                                                                                                            "ORF1b": [
                                                                                                                                                                                                                              "V396I",
                                                                                                                                                                                                                              "A1521V"
                                                                                                                                                                                                                            ],
                                                                                                                                                                                                                            "nuc": [
                                                                                                                                                                                                                              "G14653A",
                                                                                                                                                                                                                              "C18029T"
                                                                                                                                                                                                                            ]
                                                                                                                                                                                                                          }
                                                                                                                                                                                                                        },
                                                                                                                                                                                                                        "children": [
                                                                                                                                                                                                                          {
                                                                                                                                                                                                                            "branch_attrs": {
                                                                                                                                                                                                                              "mutations": {
                                                                                                                                                                                                                                "nuc": [
                                                                                                                                                                                                                                  "C10408T",
                                                                                                                                                                                                                                  "C20719T"
                                                                                                                                                                                                                                ]
                                                                                                                                                                                                                              }
                                                                                                                                                                                                                            },
                                                                                                                                                                                                                            "name": "Switzerland/NE-PMI-2102-0641/2021",
                                                                                                                                                                                                                            "node_attrs": {

                                                                                                                                                                                                                              "author": {
                                                                                                                                                                                                                                "author": "Reto Lienhard et al",
                                                                                                                                                                                                                                "value": "Reto Lienhard et al"
                                                                                                                                                                                                                              },
                                                                                                                                                                                                                              "clade_membership": {
                                                                                                                                                                                                                                "value": "20E (EU1)"
                                                                                                                                                                                                                              },
                                                                                                                                                                                                                              "country": {
                                                                                                                                                                                                                                "value": "Europe"
                                                                                                                                                                                                                              },
                                                                                                                                                                                                                              "div": 15,
                                                                                                                                                                                                                              "division": {
                                                                                                                                                                                                                                "value": "Europe"
                                                                                                                                                                                                                              },
                                                                                                                                                                                                                              "division_exposure": {
                                                                                                                                                                                                                                "value": "Europe"
                                                                                                                                                                                                                              },
                                                                                                                                                                                                                              "gisaid_epi_isl": {
                                                                                                                                                                                                                                "value": "EPI_ISL_934996"
                                                                                                                                                                                                                              },
                                                                                                                                                                                                                              "host": {
                                                                                                                                                                                                                                "value": "Human"
                                                                                                                                                                                                                              },
                                                                                                                                                                                                                              "custom_location": {
                                                                                                                                                                                                                                "confidence": {
                                                                                                                                                                                                                                  "Europe": 1.0
                                                                                                                                                                                                                                },
                                                                                                                                                                                                                                "entropy": -1.000088900581841e-12,
                                                                                                                                                                                                                                "value": "Europe"
                                                                                                                                                                                                                              },
                                                                                                                                                                                                                              "num_date": {
                                                                                                                                                                                                                                "confidence": [
                                                                                                                                                                                                                                  2021.0287671232877,
                                                                                                                                                                                                                                  2021.0287671232877
                                                                                                                                                                                                                                ],
                                                                                                                                                                                                                                "value": 2021.0287671232877
                                                                                                                                                                                                                              },
                                                                                                                                                                                                                              "originating_lab": {
                                                                                                                                                                                                                                "value": "ADMED Microbiologie"
                                                                                                                                                                                                                              },
                                                                                                                                                                                                                              "pangolin_lineage": {
                                                                                                                                                                                                                                "value": "B.1.177"
                                                                                                                                                                                                                              },
                                                                                                                                                                                                                              "recency": {
                                                                                                                                                                                                                                "value": "One month ago"
                                                                                                                                                                                                                              },
                                                                                                                                                                                                                              "region": {
                                                                                                                                                                                                                                "value": "Europe"
                                                                                                                                                                                                                              },
                                                                                                                                                                                                                              "region_exposure": {
                                                                                                                                                                                                                                "value": "Europe"
                                                                                                                                                                                                                              },

                                                                                                                                                                                                                              "subclade_membership": {
                                                                                                                                                                                                                                "value": "20E (EU1)"
                                                                                                                                                                                                                              },
                                                                                                                                                                                                                              "submitting_lab": {
                                                                                                                                                                                                                                "value": "Genomics and Transcriptomics, Philip Morris International"
                                                                                                                                                                                                                              },
                                                                                                                                                                                                                              "url": "https://www.gisaid.org"
                                                                                                                                                                                                                            }
                                                                                                                                                                                                                          },
                                                                                                                                                                                                                          {
                                                                                                                                                                                                                            "branch_attrs": {
                                                                                                                                                                                                                              "labels": {
                                                                                                                                                                                                                                "aa": "S: E406Q"
                                                                                                                                                                                                                              },
                                                                                                                                                                                                                              "mutations": {
                                                                                                                                                                                                                                "S": [
                                                                                                                                                                                                                                  "E406Q"
                                                                                                                                                                                                                                ],
                                                                                                                                                                                                                                "nuc": [
                                                                                                                                                                                                                                  "G22778C"
                                                                                                                                                                                                                                ]
                                                                                                                                                                                                                              }
                                                                                                                                                                                                                            },
                                                                                                                                                                                                                            "children": [
                                                                                                                                                                                                                              {
                                                                                                                                                                                                                                "branch_attrs": {
                                                                                                                                                                                                                                  "mutations": {}
                                                                                                                                                                                                                                },
                                                                                                                                                                                                                                "name": "Portugal/PT2930/2021",
                                                                                                                                                                                                                                "node_attrs": {
                                                                                                                                                                                                                                  "author": {
                                                                                                                                                                                                                                    "author": "Borges et al et al",
                                                                                                                                                                                                                                    "value": "Borges et al et al"
                                                                                                                                                                                                                                  },
                                                                                                                                                                                                                                  "clade_membership": {
                                                                                                                                                                                                                                    "value": "20E (EU1)"
                                                                                                                                                                                                                                  },
                                                                                                                                                                                                                                  "country": {
                                                                                                                                                                                                                                    "value": "Europe"
                                                                                                                                                                                                                                  },
                                                                                                                                                                                                                                  "div": 14,
                                                                                                                                                                                                                                  "division": {
                                                                                                                                                                                                                                    "value": "Europe"
                                                                                                                                                                                                                                  },
                                                                                                                                                                                                                                  "division_exposure": {
                                                                                                                                                                                                                                    "value": "Europe"
                                                                                                                                                                                                                                  },
                                                                                                                                                                                                                                  "gisaid_epi_isl": {
                                                                                                                                                                                                                                    "value": "EPI_ISL_1023457"
                                                                                                                                                                                                                                  },
                                                                                                                                                                                                                                  "host": {
                                                                                                                                                                                                                                    "value": "Human"
                                                                                                                                                                                                                                  },
                                                                                                                                                                                                                                  "custom_location": {
                                                                                                                                                                                                                                    "confidence": {
                                                                                                                                                                                                                                      "Europe": 1.0
                                                                                                                                                                                                                                    },
                                                                                                                                                                                                                                    "entropy": -1.000088900581841e-12,
                                                                                                                                                                                                                                    "value": "Europe"
                                                                                                                                                                                                                                  },
                                                                                                                                                                                                                                  "num_date": {
                                                                                                                                                                                                                                    "confidence": [
                                                                                                                                                                                                                                      2021.0917808219178,
                                                                                                                                                                                                                                      2021.0917808219178
                                                                                                                                                                                                                                    ],
                                                                                                                                                                                                                                    "value": 2021.0917808219178
                                                                                                                                                                                                                                  },
                                                                                                                                                                                                                                  "originating_lab": {
                                                                                                                                                                                                                                    "value": "Instituto Nacional de Saude (INSA)"
                                                                                                                                                                                                                                  },
                                                                                                                                                                                                                                  "pangolin_lineage": {
                                                                                                                                                                                                                                    "value": "B.1.177"
                                                                                                                                                                                                                                  },
                                                                                                                                                                                                                                  "recency": {
                                                                                                                                                                                                                                    "value": "One month ago"
                                                                                                                                                                                                                                  },
                                                                                                                                                                                                                                  "region": {
                                                                                                                                                                                                                                    "value": "Europe"
                                                                                                                                                                                                                                  },
                                                                                                                                                                                                                                  "region_exposure": {
                                                                                                                                                                                                                                    "value": "Europe"
                                                                                                                                                                                                                                  },
                                                                                                                                                                                                                                  "subclade_membership": {
                                                                                                                                                                                                                                    "value": "20E (EU1)"
                                                                                                                                                                                                                                  },
                                                                                                                                                                                                                                  "submitting_lab": {
                                                                                                                                                                                                                                    "value": "Instituto Nacional de Saude (INSA)"
                                                                                                                                                                                                                                  },
                                                                                                                                                                                                                                  "url": "https://www.gisaid.org"
                                                                                                                                                                                                                                }
                                                                                                                                                                                                                              },
                                                                                                                                                                                                                              {
                                                                                                                                                                                                                                "branch_attrs": {
                                                                                                                                                                                                                                  "mutations": {}
                                                                                                                                                                                                                                },
                                                                                                                                                                                                                                "children": [
                                                                                                                                                                                                                                  {
                                                                                                                                                                                                                                    "branch_attrs": {
                                                                                                                                                                                                                                      "mutations": {}
                                                                                                                                                                                                                                    },
                                                                                                                                                                                                                                    "name": "Portugal/PT2929/2021",
                                                                                                                                                                                                                                    "node_attrs": {
                                                                                                                                                                                                                                      "author": {
                                                                                                                                                                                                                                        "author": "Borges et al et al",
                                                                                                                                                                                                                                        "value": "Borges et al et al"
                                                                                                                                                                                                                                      },
                                                                                                                                                                                                                                      "clade_membership": {
                                                                                                                                                                                                                                        "value": "20E (EU1)"
                                                                                                                                                                                                                                      },
                                                                                                                                                                                                                                      "country": {
                                                                                                                                                                                                                                        "value": "Europe"
                                                                                                                                                                                                                                      },
                                                                                                                                                                                                                                      "div": 14,
                                                                                                                                                                                                                                      "division": {
                                                                                                                                                                                                                                        "value": "Europe"
                                                                                                                                                                                                                                      },
                                                                                                                                                                                                                                      "division_exposure": {
                                                                                                                                                                                                                                        "value": "Europe"
                                                                                                                                                                                                                                      },
                                                                                                                                                                                                                                      "gisaid_epi_isl": {
                                                                                                                                                                                                                                        "value": "EPI_ISL_1023456"
                                                                                                                                                                                                                                      },
                                                                                                                                                                                                                                      "host": {
                                                                                                                                                                                                                                        "value": "Human"
                                                                                                                                                                                                                                      },
                                                                                                                                                                                                                                      "custom_location": {
                                                                                                                                                                                                                                        "confidence": {
                                                                                                                                                                                                                                          "Europe": 1.0
                                                                                                                                                                                                                                        },
                                                                                                                                                                                                                                        "entropy": -1.000088900581841e-12,
                                                                                                                                                                                                                                        "value": "Europe"
                                                                                                                                                                                                                                      },
                                                                                                                                                                                                                                      "num_date": {
                                                                                                                                                                                                                                        "confidence": [
                                                                                                                                                                                                                                          2021.0945205479452,
                                                                                                                                                                                                                                          2021.0945205479452
                                                                                                                                                                                                                                        ],
                                                                                                                                                                                                                                        "value": 2021.0945205479452
                                                                                                                                                                                                                                      },
                                                                                                                                                                                                                                      "originating_lab": {
                                                                                                                                                                                                                                        "value": "Instituto Nacional de Saude (INSA)"
                                                                                                                                                                                                                                      },
                                                                                                                                                                                                                                      "pangolin_lineage": {
                                                                                                                                                                                                                                        "value": "B.1.177"
                                                                                                                                                                                                                                      },
                                                                                                                                                                                                                                      "recency": {
                                                                                                                                                                                                                                        "value": "One month ago"
                                                                                                                                                                                                                                      },
                                                                                                                                                                                                                                      "region": {
                                                                                                                                                                                                                                        "value": "Europe"
                                                                                                                                                                                                                                      },
                                                                                                                                                                                                                                      "region_exposure": {
                                                                                                                                                                                                                                        "value": "Europe"
                                                                                                                                                                                                                                      },
                                                                                                                                                                                                                                      "subclade_membership": {
                                                                                                                                                                                                                                        "value": "20E (EU1)"
                                                                                                                                                                                                                                      },
                                                                                                                                                                                                                                      "submitting_lab": {
                                                                                                                                                                                                                                        "value": "Instituto Nacional de Saude (INSA)"
                                                                                                                                                                                                                                      },
                                                                                                                                                                                                                                      "url": "https://www.gisaid.org"
                                                                                                                                                                                                                                    }
                                                                                                                                                                                                                                  },
                                                                                                                                                                                                                                  {
                                                                                                                                                                                                                                    "branch_attrs": {
                                                                                                                                                                                                                                      "mutations": {}
                                                                                                                                                                                                                                    },
                                                                                                                                                                                                                                    "name": "Portugal/PT2928/2021",
                                                                                                                                                                                                                                    "node_attrs": {
                                                                                                                                                                                                                                      "author": {
                                                                                                                                                                                                                                        "author": "Borges et al et al",
                                                                                                                                                                                                                                        "value": "Borges et al et al"
                                                                                                                                                                                                                                      },
                                                                                                                                                                                                                                      "clade_membership": {
                                                                                                                                                                                                                                        "value": "20E (EU1)"
                                                                                                                                                                                                                                      },
                                                                                                                                                                                                                                      "country": {
                                                                                                                                                                                                                                        "value": "Europe"
                                                                                                                                                                                                                                      },
                                                                                                                                                                                                                                      "div": 14,
                                                                                                                                                                                                                                      "division": {
                                                                                                                                                                                                                                        "value": "Europe"
                                                                                                                                                                                                                                      },
                                                                                                                                                                                                                                      "division_exposure": {
                                                                                                                                                                                                                                        "value": "Europe"
                                                                                                                                                                                                                                      },
                                                                                                                                                                                                                                      "gisaid_epi_isl": {
                                                                                                                                                                                                                                        "value": "EPI_ISL_1023450"
                                                                                                                                                                                                                                      },
                                                                                                                                                                                                                                      "host": {
                                                                                                                                                                                                                                        "value": "Human"
                                                                                                                                                                                                                                      },
                                                                                                                                                                                                                                      "custom_location": {
                                                                                                                                                                                                                                        "confidence": {
                                                                                                                                                                                                                                          "Europe": 1.0
                                                                                                                                                                                                                                        },
                                                                                                                                                                                                                                        "entropy": -1.000088900581841e-12,
                                                                                                                                                                                                                                        "value": "Europe"
                                                                                                                                                                                                                                      },
                                                                                                                                                                                                                                      "num_date": {
                                                                                                                                                                                                                                        "confidence": [
                                                                                                                                                                                                                                          2021.0972602739726,
                                                                                                                                                                                                                                          2021.0972602739726
                                                                                                                                                                                                                                        ],
                                                                                                                                                                                                                                        "value": 2021.0972602739726
                                                                                                                                                                                                                                      },
                                                                                                                                                                                                                                      "originating_lab": {
                                                                                                                                                                                                                                        "value": "Instituto Nacional de Saude (INSA)"
                                                                                                                                                                                                                                      },
                                                                                                                                                                                                                                      "pangolin_lineage": {
                                                                                                                                                                                                                                        "value": "B.1.177"
                                                                                                                                                                                                                                      },
                                                                                                                                                                                                                                      "recency": {
                                                                                                                                                                                                                                        "value": "One month ago"
                                                                                                                                                                                                                                      },
                                                                                                                                                                                                                                      "region": {
                                                                                                                                                                                                                                        "value": "Europe"
                                                                                                                                                                                                                                      },
                                                                                                                                                                                                                                      "region_exposure": {
                                                                                                                                                                                                                                        "value": "Europe"
                                                                                                                                                                                                                                      },
                                                                                                                                                                                                                                      "subclade_membership": {
                                                                                                                                                                                                                                        "value": "20E (EU1)"
                                                                                                                                                                                                                                      },
                                                                                                                                                                                                                                      "submitting_lab": {
                                                                                                                                                                                                                                        "value": "Instituto Nacional de Saude (INSA)"
                                                                                                                                                                                                                                      },
                                                                                                                                                                                                                                      "url": "https://www.gisaid.org"
                                                                                                                                                                                                                                    }
                                                                                                                                                                                                                                  }
                                                                                                                                                                                                                                ],
                                                                                                                                                                                                                                "name": "NODE_0001543",
                                                                                                                                                                                                                                "node_attrs": {
                                                                                                                                                                                                                                  "clade_membership": {
                                                                                                                                                                                                                                    "value": "20E (EU1)"
                                                                                                                                                                                                                                  },
                                                                                                                                                                                                                                  "div": 14,
                                                                                                                                                                                                                                  "custom_location": {
                                                                                                                                                                                                                                    "confidence": {
                                                                                                                                                                                                                                      "Asia": 0.003243676866426652,
                                                                                                                                                                                                                                      "Europe": 0.9935609102176861,
                                                                                                                                                                                                                                      "South America": 0.0019423882940801656
                                                                                                                                                                                                                                    },
                                                                                                                                                                                                                                    "entropy": 0.04650461115289252,
                                                                                                                                                                                                                                    "value": "Europe"
                                                                                                                                                                                                                                  },
                                                                                                                                                                                                                                  "num_date": {
                                                                                                                                                                                                                                    "confidence": [
                                                                                                                                                                                                                                      2021.048095094138,
                                                                                                                                                                                                                                      2021.0945205479452
                                                                                                                                                                                                                                    ],
                                                                                                                                                                                                                                    "value": 2021.0837758140035
                                                                                                                                                                                                                                  },
                                                                                                                                                                                                                                  "subclade_membership": {
                                                                                                                                                                                                                                    "value": "20E (EU1)"
                                                                                                                                                                                                                                  }
                                                                                                                                                                                                                                }
                                                                                                                                                                                                                              }
                                                                                                                                                                                                                            ],
                                                                                                                                                                                                                            "name": "NODE_0000798",
                                                                                                                                                                                                                            "node_attrs": {
                                                                                                                                                                                                                              "clade_membership": {
                                                                                                                                                                                                                                "value": "20E (EU1)"
                                                                                                                                                                                                                              },
                                                                                                                                                                                                                              "div": 14,
                                                                                                                                                                                                                              "custom_location": {
                                                                                                                                                                                                                                "confidence": {
                                                                                                                                                                                                                                  "Asia": 0.0039239009022569256,
                                                                                                                                                                                                                                  "Europe": 0.9924319731399702,
                                                                                                                                                                                                                                  "South America": 0.0022465411004234147
                                                                                                                                                                                                                                },
                                                                                                                                                                                                                                "entropy": 0.05326201561941406,
                                                                                                                                                                                                                                "value": "Europe"
                                                                                                                                                                                                                              },
                                                                                                                                                                                                                              "num_date": {
                                                                                                                                                                                                                                "confidence": [
                                                                                                                                                                                                                                  2021.0058534966852,
                                                                                                                                                                                                                                  2021.0913581134769
                                                                                                                                                                                                                                ],
                                                                                                                                                                                                                                "value": 2021.074350995534
                                                                                                                                                                                                                              },
                                                                                                                                                                                                                              "subclade_membership": {
                                                                                                                                                                                                                                "value": "20E (EU1)"
                                                                                                                                                                                                                              }
                                                                                                                                                                                                                            }
                                                                                                                                                                                                                          }
                                                                                                                                                                                                                        ],
                                                                                                                                                                                                                        "name": "NODE_0000797",
                                                                                                                                                                                                                        "node_attrs": {
                                                                                                                                                                                                                          "clade_membership": {
                                                                                                                                                                                                                            "value": "20E (EU1)"
                                                                                                                                                                                                                          },
                                                                                                                                                                                                                          "div": 13,
                                                                                                                                                                                                                          "custom_location": {
                                                                                                                                                                                                                            "confidence": {
                                                                                                                                                                                                                              "Africa": 0.0010042775888945467,
                                                                                                                                                                                                                              "Asia": 0.0048891831965892215,
                                                                                                                                                                                                                              "Europe": 0.9912509677045126,
                                                                                                                                                                                                                              "South America": 0.002404899914185423
                                                                                                                                                                                                                            },
                                                                                                                                                                                                                            "entropy": 0.059863893757465536,
                                                                                                                                                                                                                            "value": "Europe"
                                                                                                                                                                                                                          },
                                                                                                                                                                                                                          "num_date": {
                                                                                                                                                                                                                            "confidence": [
                                                                                                                                                                                                                              2020.9068843452396,
                                                                                                                                                                                                                              2021.0083098861019
                                                                                                                                                                                                                            ],
                                                                                                                                                                                                                            "value": 2020.9703282599507
                                                                                                                                                                                                                          },
                                                                                                                                                                                                                          "subclade_membership": {
                                                                                                                                                                                                                            "value": "20E (EU1)"
                                                                                                                                                                                                                          }
                                                                                                                                                                                                                        }
                                                                                                                                                                                                                      }
                                                                                                                                                                                                                    ],
                                                                                                                                                                                                                    "name": "NODE_0001535",
                                                                                                                                                                                                                    "node_attrs": {
                                                                                                                                                                                                                      "clade_membership": {
                                                                                                                                                                                                                        "value": "20E (EU1)"
                                                                                                                                                                                                                      },
                                                                                                                                                                                                                      "div": 11,
                                                                                                                                                                                                                      "custom_location": {
                                                                                                                                                                                                                        "confidence": {
                                                                                                                                                                                                                          "Africa": 0.0012155047132064412,
                                                                                                                                                                                                                          "Asia": 0.01033080798200503,
                                                                                                                                                                                                                          "Europe": 0.984868365944282,
                                                                                                                                                                                                                          "South America": 0.00307488320955896
                                                                                                                                                                                                                        },
                                                                                                                                                                                                                        "entropy": 0.09233522669731352,
                                                                                                                                                                                                                        "value": "Europe"
                                                                                                                                                                                                                      },
                                                                                                                                                                                                                      "num_date": {
                                                                                                                                                                                                                        "confidence": [
                                                                                                                                                                                                                          2020.7840667091511,
                                                                                                                                                                                                                          2020.868747815208
                                                                                                                                                                                                                        ],
                                                                                                                                                                                                                        "value": 2020.8362642183747
                                                                                                                                                                                                                      },
                                                                                                                                                                                                                      "subclade_membership": {
                                                                                                                                                                                                                        "value": "20E (EU1)"
                                                                                                                                                                                                                      }
                                                                                                                                                                                                                    }
                                                                                                                                                                                                                  }
                                                                                                                                                                                                                ],
                                                                                                                                                                                                                "name": "NODE_0001534",
                                                                                                                                                                                                                "node_attrs": {
                                                                                                                                                                                                                  "clade_membership": {
                                                                                                                                                                                                                    "value": "20E (EU1)"
                                                                                                                                                                                                                  },
                                                                                                                                                                                                                  "div": 11,
                                                                                                                                                                                                                  "custom_location": {
                                                                                                                                                                                                                    "confidence": {
                                                                                                                                                                                                                      "Africa": 0.0014889834355465328,
                                                                                                                                                                                                                      "Asia": 0.03475391779360994,
                                                                                                                                                                                                                      "Europe": 0.9592022397360791,
                                                                                                                                                                                                                      "South America": 0.003992920072770803
                                                                                                                                                                                                                    },
                                                                                                                                                                                                                    "entropy": 0.19299310927105168,
                                                                                                                                                                                                                    "value": "Europe"
                                                                                                                                                                                                                  },
                                                                                                                                                                                                                  "num_date": {
                                                                                                                                                                                                                    "confidence": [
                                                                                                                                                                                                                      2020.7673624068093,
                                                                                                                                                                                                                      2020.8637227855131
                                                                                                                                                                                                                    ],
                                                                                                                                                                                                                    "value": 2020.8237173822117
                                                                                                                                                                                                                  },
                                                                                                                                                                                                                  "subclade_membership": {
                                                                                                                                                                                                                    "value": "20E (EU1)"
                                                                                                                                                                                                                  }
                                                                                                                                                                                                                }
                                                                                                                                                                                                              }
                                                                                                                                                                                                            ],
                                                                                                                                                                                                            "name": "NODE_0001532",
                                                                                                                                                                                                            "node_attrs": {
                                                                                                                                                                                                              "clade_membership": {
                                                                                                                                                                                                                "value": "20E (EU1)"
                                                                                                                                                                                                              },
                                                                                                                                                                                                              "div": 11,
                                                                                                                                                                                                              "custom_location": {
                                                                                                                                                                                                                "confidence": {
                                                                                                                                                                                                                  "Africa": 0.002703153203790921,
                                                                                                                                                                                                                  "Asia": 0.19069733095772795,
                                                                                                                                                                                                                  "Europe": 0.798063309003742,
                                                                                                                                                                                                                  "South America": 0.007675717788948783
                                                                                                                                                                                                                },
                                                                                                                                                                                                                "entropy": 0.5560803926950002,
                                                                                                                                                                                                                "value": "Europe"
                                                                                                                                                                                                              },
                                                                                                                                                                                                              "num_date": {
                                                                                                                                                                                                                "confidence": [
                                                                                                                                                                                                                  2020.7202693948652,
                                                                                                                                                                                                                  2020.8609078652248
                                                                                                                                                                                                                ],
                                                                                                                                                                                                                "value": 2020.779964230194
                                                                                                                                                                                                              },
                                                                                                                                                                                                              "subclade_membership": {
                                                                                                                                                                                                                "value": "20E (EU1)"
                                                                                                                                                                                                              }
                                                                                                                                                                                                            }
                                                                                                                                                                                                          }
                                                                                                                                                                                                        ],
                                                                                                                                                                                                        "name": "NODE_0001530",
                                                                                                                                                                                                        "node_attrs": {
                                                                                                                                                                                                          "clade_membership": {
                                                                                                                                                                                                            "value": "20E (EU1)"
                                                                                                                                                                                                          },
                                                                                                                                                                                                          "div": 11,
                                                                                                                                                                                                          "custom_location": {
                                                                                                                                                                                                            "confidence": {
                                                                                                                                                                                                              "Africa": 0.0014704105437913539,
                                                                                                                                                                                                              "Asia": 0.03400311930246522,
                                                                                                                                                                                                              "Europe": 0.960047620125117,
                                                                                                                                                                                                              "South America": 0.003921061492677611
                                                                                                                                                                                                            },
                                                                                                                                                                                                            "entropy": 0.1899460982177757,
                                                                                                                                                                                                            "value": "Europe"
                                                                                                                                                                                                          },
                                                                                                                                                                                                          "num_date": {
                                                                                                                                                                                                            "confidence": [
                                                                                                                                                                                                              2020.6894395378915,
                                                                                                                                                                                                              2020.7609289617487
                                                                                                                                                                                                            ],
                                                                                                                                                                                                            "value": 2020.7446643693324
                                                                                                                                                                                                          },
                                                                                                                                                                                                          "subclade_membership": {
                                                                                                                                                                                                            "value": "20E (EU1)"
                                                                                                                                                                                                          }
                                                                                                                                                                                                        }
                                                                                                                                                                                                      }
                                                                                                                                                                                                    ],
                                                                                                                                                                                                    "name": "NODE_0001526",
                                                                                                                                                                                                    "node_attrs": {
                                                                                                                                                                                                      "clade_membership": {
                                                                                                                                                                                                        "value": "20E (EU1)"
                                                                                                                                                                                                      },
                                                                                                                                                                                                      "div": 11,
                                                                                                                                                                                                      "custom_location": {
                                                                                                                                                                                                        "confidence": {
                                                                                                                                                                                                          "Africa": 0.0010915609730089357,
                                                                                                                                                                                                          "Asia": 0.008983035535222823,
                                                                                                                                                                                                          "Europe": 0.9867495365474316,
                                                                                                                                                                                                          "South America": 0.002705841671927126
                                                                                                                                                                                                        },
                                                                                                                                                                                                        "entropy": 0.0827862608616228,
                                                                                                                                                                                                        "value": "Europe"
                                                                                                                                                                                                      },
                                                                                                                                                                                                      "num_date": {
                                                                                                                                                                                                        "confidence": [
                                                                                                                                                                                                          2020.6554895942843,
                                                                                                                                                                                                          2020.755953931434
                                                                                                                                                                                                        ],
                                                                                                                                                                                                        "value": 2020.723388364206
                                                                                                                                                                                                      },
                                                                                                                                                                                                      "subclade_membership": {
                                                                                                                                                                                                        "value": "20E (EU1)"
                                                                                                                                                                                                      }
                                                                                                                                                                                                    }
                                                                                                                                                                                                  }
                                                                                                                                                                                                ],
                                                                                                                                                                                                "name": "NODE_0001523",
                                                                                                                                                                                                "node_attrs": {
                                                                                                                                                                                                  "clade_membership": {
                                                                                                                                                                                                    "value": "20E (EU1)"
                                                                                                                                                                                                  },
                                                                                                                                                                                                  "div": 11,
                                                                                                                                                                                                  "custom_location": {
                                                                                                                                                                                                    "confidence": {
                                                                                                                                                                                                      "Africa": 0.001123560398554501,
                                                                                                                                                                                                      "Asia": 0.0056297881860398755,
                                                                                                                                                                                                      "Europe": 0.9900014686184994,
                                                                                                                                                                                                      "South America": 0.002754254771750201
                                                                                                                                                                                                    },
                                                                                                                                                                                                    "entropy": 0.06696286008357531,
                                                                                                                                                                                                    "value": "Europe"
                                                                                                                                                                                                  },
                                                                                                                                                                                                  "num_date": {
                                                                                                                                                                                                    "confidence": [
                                                                                                                                                                                                      2020.594617441033,
                                                                                                                                                                                                      2020.7557673953315
                                                                                                                                                                                                    ],
                                                                                                                                                                                                    "value": 2020.6748582890946
                                                                                                                                                                                                  },
                                                                                                                                                                                                  "subclade_membership": {
                                                                                                                                                                                                    "value": "20E (EU1)"
                                                                                                                                                                                                  }
                                                                                                                                                                                                }
                                                                                                                                                                                              }
                                                                                                                                                                                            ],
                                                                                                                                                                                            "name": "NODE_0001522",
                                                                                                                                                                                            "node_attrs": {
                                                                                                                                                                                              "clade_membership": {
                                                                                                                                                                                                "value": "20E (EU1)"
                                                                                                                                                                                              },
                                                                                                                                                                                              "div": 11,
                                                                                                                                                                                              "custom_location": {
                                                                                                                                                                                                "confidence": {
                                                                                                                                                                                                  "Africa": 0.0010123057457011129,
                                                                                                                                                                                                  "Asia": 0.0045331338226668,
                                                                                                                                                                                                  "Europe": 0.9915637672624011,
                                                                                                                                                                                                  "South America": 0.0024372512827826494
                                                                                                                                                                                                },
                                                                                                                                                                                                "entropy": 0.05823129333989488,
                                                                                                                                                                                                "value": "Europe"
                                                                                                                                                                                              },
                                                                                                                                                                                              "num_date": {
                                                                                                                                                                                                "confidence": [
                                                                                                                                                                                                  2020.5909356293876,
                                                                                                                                                                                                  2020.6051912568305
                                                                                                                                                                                                ],
                                                                                                                                                                                                "value": 2020.6051912568305
                                                                                                                                                                                              },
                                                                                                                                                                                              "subclade_membership": {
                                                                                                                                                                                                "value": "20E (EU1)"
                                                                                                                                                                                              }
                                                                                                                                                                                            }
                                                                                                                                                                                          }
                                                                                                                                                                                        ],
                                                                                                                                                                                        "name": "NODE_0001517",
                                                                                                                                                                                        "node_attrs": {
                                                                                                                                                                                          "clade_membership": {
                                                                                                                                                                                            "value": "20E (EU1)"
                                                                                                                                                                                          },
                                                                                                                                                                                          "div": 11,
                                                                                                                                                                                          "custom_location": {
                                                                                                                                                                                            "confidence": {
                                                                                                                                                                                              "Africa": 0.0011501808915052511,
                                                                                                                                                                                              "Asia": 0.006189218685774966,
                                                                                                                                                                                              "Europe": 0.9892889014756322,
                                                                                                                                                                                              "South America": 0.0028738260715069647
                                                                                                                                                                                            },
                                                                                                                                                                                            "entropy": 0.07076548903812803,
                                                                                                                                                                                            "value": "Europe"
                                                                                                                                                                                          },
                                                                                                                                                                                          "num_date": {
                                                                                                                                                                                            "confidence": [
                                                                                                                                                                                              2020.5746516012243,
                                                                                                                                                                                              2020.6027914800563
                                                                                                                                                                                            ],
                                                                                                                                                                                            "value": 2020.5968716586372
                                                                                                                                                                                          },
                                                                                                                                                                                          "subclade_membership": {
                                                                                                                                                                                            "value": "20E (EU1)"
                                                                                                                                                                                          }
                                                                                                                                                                                        }
                                                                                                                                                                                      }
                                                                                                                                                                                    ],
                                                                                                                                                                                    "name": "NODE_0001514",
                                                                                                                                                                                    "node_attrs": {
                                                                                                                                                                                      "clade_membership": {
                                                                                                                                                                                        "value": "20E (EU1)"
                                                                                                                                                                                      },
                                                                                                                                                                                      "div": 11,
                                                                                                                                                                                      "custom_location": {
                                                                                                                                                                                        "confidence": {
                                                                                                                                                                                          "Africa": 0.00125774872666398,
                                                                                                                                                                                          "Asia": 0.012041704000953748,
                                                                                                                                                                                          "Europe": 0.9827867102405083,
                                                                                                                                                                                          "South America": 0.0033919013787664437
                                                                                                                                                                                        },
                                                                                                                                                                                        "entropy": 0.10218642320410486,
                                                                                                                                                                                        "value": "Europe"
                                                                                                                                                                                      },
                                                                                                                                                                                      "num_date": {
                                                                                                                                                                                        "confidence": [
                                                                                                                                                                                          2020.5672339860698,
                                                                                                                                                                                          2020.599061076451
                                                                                                                                                                                        ],
                                                                                                                                                                                        "value": 2020.5886734904504
                                                                                                                                                                                      },
                                                                                                                                                                                      "subclade_membership": {
                                                                                                                                                                                        "value": "20E (EU1)"
                                                                                                                                                                                      }
                                                                                                                                                                                    }
                                                                                                                                                                                  }
                                                                                                                                                                                ],
                                                                                                                                                                                "name": "NODE_0001509",
                                                                                                                                                                                "node_attrs": {
                                                                                                                                                                                  "clade_membership": {
                                                                                                                                                                                    "value": "20E (EU1)"
                                                                                                                                                                                  },
                                                                                                                                                                                  "div": 11,
                                                                                                                                                                                  "custom_location": {
                                                                                                                                                                                    "confidence": {
                                                                                                                                                                                      "Africa": 0.0016359474931992666,
                                                                                                                                                                                      "Asia": 0.043278864026812344,
                                                                                                                                                                                      "Europe": 0.94885791790368,
                                                                                                                                                                                      "South America": 0.005619334764461478
                                                                                                                                                                                    },
                                                                                                                                                                                    "entropy": 0.23019453527388428,
                                                                                                                                                                                    "value": "Europe"
                                                                                                                                                                                  },
                                                                                                                                                                                  "num_date": {
                                                                                                                                                                                    "confidence": [
                                                                                                                                                                                      2020.3977614064054,
                                                                                                                                                                                      2020.5934573507557
                                                                                                                                                                                    ],
                                                                                                                                                                                    "value": 2020.5785416724827
                                                                                                                                                                                  },
                                                                                                                                                                                  "subclade_membership": {
                                                                                                                                                                                    "value": "20E (EU1)"
                                                                                                                                                                                  }
                                                                                                                                                                                }
                                                                                                                                                                              }
                                                                                                                                                                            ],
                                                                                                                                                                            "name": "NODE_0001504",
                                                                                                                                                                            "node_attrs": {
                                                                                                                                                                              "clade_membership": {
                                                                                                                                                                                "value": "20E (EU1)"
                                                                                                                                                                              },
                                                                                                                                                                              "div": 11,
                                                                                                                                                                              "custom_location": {
                                                                                                                                                                                "confidence": {
                                                                                                                                                                                  "Africa": 0.0029830187991839274,
                                                                                                                                                                                  "Asia": 0.2359058189453067,
                                                                                                                                                                                  "Europe": 0.7429647069894649,
                                                                                                                                                                                  "South America": 0.01719261309743437
                                                                                                                                                                                },
                                                                                                                                                                                "entropy": 0.6560150757958922,
                                                                                                                                                                                "value": "Europe"
                                                                                                                                                                              },
                                                                                                                                                                              "num_date": {
                                                                                                                                                                                "confidence": [
                                                                                                                                                                                  2020.3982423293894,
                                                                                                                                                                                  2020.5848476701922
                                                                                                                                                                                ],
                                                                                                                                                                                "value": 2020.5693922481332
                                                                                                                                                                              },
                                                                                                                                                                              "subclade_membership": {
                                                                                                                                                                                "value": "20E (EU1)"
                                                                                                                                                                              }
                                                                                                                                                                            }
                                                                                                                                                                          }
                                                                                                                                                                        ],
                                                                                                                                                                        "name": "NODE_0001503",
                                                                                                                                                                        "node_attrs": {
                                                                                                                                                                          "clade_membership": {
                                                                                                                                                                            "value": "20E (EU1)"
                                                                                                                                                                          },
                                                                                                                                                                          "div": 11,
                                                                                                                                                                          "custom_location": {
                                                                                                                                                                            "confidence": {
                                                                                                                                                                              "Africa": 0.0026560121905655496,
                                                                                                                                                                              "Asia": 0.08446107320769257,
                                                                                                                                                                              "Europe": 0.8705760942086105,
                                                                                                                                                                              "South America": 0.04121712811012638
                                                                                                                                                                            },
                                                                                                                                                                            "entropy": 0.48474819722565154,
                                                                                                                                                                            "value": "Europe"
                                                                                                                                                                          },
                                                                                                                                                                          "num_date": {
                                                                                                                                                                            "confidence": [
                                                                                                                                                                              2020.3959767835472,
                                                                                                                                                                              2020.575714122817
                                                                                                                                                                            ],
                                                                                                                                                                            "value": 2020.5546860202755
                                                                                                                                                                          },
                                                                                                                                                                          "subclade_membership": {
                                                                                                                                                                            "value": "20E (EU1)"
                                                                                                                                                                          }
                                                                                                                                                                        }
                                                                                                                                                                      }
                                                                                                                                                                    ],
                                                                                                                                                                    "name": "NODE_0001496",
                                                                                                                                                                    "node_attrs": {
                                                                                                                                                                      "clade_membership": {
                                                                                                                                                                        "value": "20E (EU1)"
                                                                                                                                                                      },
                                                                                                                                                                      "div": 11,
                                                                                                                                                                      "custom_location": {
                                                                                                                                                                        "confidence": {
                                                                                                                                                                          "Africa": 0.004559300376674144,
                                                                                                                                                                          "Asia": 0.07330645502756415,
                                                                                                                                                                          "Europe": 0.7291735396758172,
                                                                                                                                                                          "South America": 0.19055760480465464
                                                                                                                                                                        },
                                                                                                                                                                        "entropy": 0.7784514472394608,
                                                                                                                                                                        "value": "Europe"
                                                                                                                                                                      },
                                                                                                                                                                      "num_date": {
                                                                                                                                                                        "confidence": [
                                                                                                                                                                          2020.391571240845,
                                                                                                                                                                          2020.5708164942423
                                                                                                                                                                        ],
                                                                                                                                                                        "value": 2020.537682067166
                                                                                                                                                                      },
                                                                                                                                                                      "subclade_membership": {
                                                                                                                                                                        "value": "20E (EU1)"
                                                                                                                                                                      }
                                                                                                                                                                    }
                                                                                                                                                                  }
                                                                                                                                                                ],
                                                                                                                                                                "name": "NODE_0001493",
                                                                                                                                                                "node_attrs": {
                                                                                                                                                                  "clade_membership": {
                                                                                                                                                                    "value": "20E (EU1)"
                                                                                                                                                                  },
                                                                                                                                                                  "div": 11,
                                                                                                                                                                  "custom_location": {
                                                                                                                                                                    "confidence": {
                                                                                                                                                                      "Africa": 0.0029959252739008052,
                                                                                                                                                                      "Asia": 0.09995346105290276,
                                                                                                                                                                      "Europe": 0.8398658323425885,
                                                                                                                                                                      "South America": 0.05599421268968505
                                                                                                                                                                    },
                                                                                                                                                                    "entropy": 0.5643867403528544,
                                                                                                                                                                    "value": "Europe"
                                                                                                                                                                  },
                                                                                                                                                                  "num_date": {
                                                                                                                                                                    "confidence": [
                                                                                                                                                                      2020.390485097922,
                                                                                                                                                                      2020.5631120597584
                                                                                                                                                                    ],
                                                                                                                                                                    "value": 2020.5121929803986
                                                                                                                                                                  },
                                                                                                                                                                  "subclade_membership": {
                                                                                                                                                                    "value": "20E (EU1)"
                                                                                                                                                                  }
                                                                                                                                                                }
                                                                                                                                                              },
                                                                                                                                                              {
                                                                                                                                                                "branch_attrs": {
                                                                                                                                                                  "mutations": {
                                                                                                                                                                    "nuc": [
                                                                                                                                                                      "C27944T"
                                                                                                                                                                    ]
                                                                                                                                                                  }
                                                                                                                                                                },
                                                                                                                                                                "children": [
                                                                                                                                                                  {
                                                                                                                                                                    "branch_attrs": {
                                                                                                                                                                      "labels": {
                                                                                                                                                                        "aa": "ORF1b: A1798S"
                                                                                                                                                                      },
                                                                                                                                                                      "mutations": {
                                                                                                                                                                        "ORF1b": [
                                                                                                                                                                          "A1798S"
                                                                                                                                                                        ],
                                                                                                                                                                        "nuc": [
                                                                                                                                                                          "G18859T",
                                                                                                                                                                          "A22606G"
                                                                                                                                                                        ]
                                                                                                                                                                      }
                                                                                                                                                                    },
                                                                                                                                                                    "name": "Ireland/KY-NVRL-72IRL47632/2020",
                                                                                                                                                                    "node_attrs": {
                                                                                                                                                                      "author": {
                                                                                                                                                                        "author": "Michael Carr et al",
                                                                                                                                                                        "value": "Michael Carr et al"
                                                                                                                                                                      },
                                                                                                                                                                      "clade_membership": {
                                                                                                                                                                        "value": "20E (EU1)"
                                                                                                                                                                      },
                                                                                                                                                                      "country": {
                                                                                                                                                                        "value": "Europe"
                                                                                                                                                                      },
                                                                                                                                                                      "div": 14,
                                                                                                                                                                      "division": {
                                                                                                                                                                        "value": "Europe"
                                                                                                                                                                      },
                                                                                                                                                                      "division_exposure": {
                                                                                                                                                                        "value": "Europe"
                                                                                                                                                                      },
                                                                                                                                                                      "gisaid_epi_isl": {
                                                                                                                                                                        "value": "EPI_ISL_578219"
                                                                                                                                                                      },
                                                                                                                                                                      "host": {
                                                                                                                                                                        "value": "Human"
                                                                                                                                                                      },
                                                                                                                                                                      "custom_location": {
                                                                                                                                                                        "confidence": {
                                                                                                                                                                          "Europe": 1.0
                                                                                                                                                                        },
                                                                                                                                                                        "entropy": -1.000088900581841e-12,
                                                                                                                                                                        "value": "Europe"
                                                                                                                                                                      },
                                                                                                                                                                      "num_date": {
                                                                                                                                                                        "confidence": [
                                                                                                                                                                          2020.6325136612022,
                                                                                                                                                                          2020.6325136612022
                                                                                                                                                                        ],
                                                                                                                                                                        "value": 2020.6325136612022
                                                                                                                                                                      },
                                                                                                                                                                      "originating_lab": {
                                                                                                                                                                        "value": "National Virus Reference Laboratory"
                                                                                                                                                                      },
                                                                                                                                                                      "pangolin_lineage": {
                                                                                                                                                                        "value": "B.1.177"
                                                                                                                                                                      },
                                                                                                                                                                      "recency": {
                                                                                                                                                                        "value": "Older"
                                                                                                                                                                      },
                                                                                                                                                                      "region": {
                                                                                                                                                                        "value": "Europe"
                                                                                                                                                                      },
                                                                                                                                                                      "region_exposure": {
                                                                                                                                                                        "value": "Europe"
                                                                                                                                                                      },

                                                                                                                                                                      "subclade_membership": {
                                                                                                                                                                        "value": "20E (EU1)"
                                                                                                                                                                      },
                                                                                                                                                                      "submitting_lab": {
                                                                                                                                                                        "value": "National Virus Reference Laboratory"
                                                                                                                                                                      },
                                                                                                                                                                      "url": "https://www.gisaid.org"
                                                                                                                                                                    }
                                                                                                                                                                  },
                                                                                                                                                                  {
                                                                                                                                                                    "branch_attrs": {
                                                                                                                                                                      "mutations": {
                                                                                                                                                                        "nuc": [
                                                                                                                                                                          "T16926C"
                                                                                                                                                                        ]
                                                                                                                                                                      }
                                                                                                                                                                    },
                                                                                                                                                                    "name": "Spain/PV-IBV-98006931/2020",
                                                                                                                                                                    "node_attrs": {

                                                                                                                                                                      "author": {
                                                                                                                                                                        "author": "Gustavo Cilla et al",
                                                                                                                                                                        "value": "Gustavo Cilla et al"
                                                                                                                                                                      },
                                                                                                                                                                      "clade_membership": {
                                                                                                                                                                        "value": "20E (EU1)"
                                                                                                                                                                      },
                                                                                                                                                                      "country": {
                                                                                                                                                                        "value": "Europe"
                                                                                                                                                                      },
                                                                                                                                                                      "div": 13,
                                                                                                                                                                      "division": {
                                                                                                                                                                        "value": "Europe"
                                                                                                                                                                      },
                                                                                                                                                                      "division_exposure": {
                                                                                                                                                                        "value": "Europe"
                                                                                                                                                                      },
                                                                                                                                                                      "gisaid_epi_isl": {
                                                                                                                                                                        "value": "EPI_ISL_541132"
                                                                                                                                                                      },
                                                                                                                                                                      "host": {
                                                                                                                                                                        "value": "Human"
                                                                                                                                                                      },
                                                                                                                                                                      "custom_location": {
                                                                                                                                                                        "confidence": {
                                                                                                                                                                          "Europe": 1.0
                                                                                                                                                                        },
                                                                                                                                                                        "entropy": -1.000088900581841e-12,
                                                                                                                                                                        "value": "Europe"
                                                                                                                                                                      },
                                                                                                                                                                      "num_date": {
                                                                                                                                                                        "confidence": [
                                                                                                                                                                          2020.5887978142077,
                                                                                                                                                                          2020.5887978142077
                                                                                                                                                                        ],
                                                                                                                                                                        "value": 2020.5887978142077
                                                                                                                                                                      },
                                                                                                                                                                      "originating_lab": {
                                                                                                                                                                        "value": "Servicio de Microbiolog\u00eda. Hospital Universitario Donostia. OSI Donostialdea. \u00c1rea de Enfermedades Infecciosas, Grupo de Infecci\u00f3n Respiratoria y Resistencia Antimicrobiana. Instituto de Investigaci\u00f3n Sanitaria Biodonostia"
                                                                                                                                                                      },
                                                                                                                                                                      "pangolin_lineage": {
                                                                                                                                                                        "value": "B.1.177"
                                                                                                                                                                      },
                                                                                                                                                                      "recency": {
                                                                                                                                                                        "value": "Older"
                                                                                                                                                                      },
                                                                                                                                                                      "region": {
                                                                                                                                                                        "value": "Europe"
                                                                                                                                                                      },
                                                                                                                                                                      "region_exposure": {
                                                                                                                                                                        "value": "Europe"
                                                                                                                                                                      },

                                                                                                                                                                      "subclade_membership": {
                                                                                                                                                                        "value": "20E (EU1)"
                                                                                                                                                                      },
                                                                                                                                                                      "submitting_lab": {
                                                                                                                                                                        "value": "SeqCOVID-SPAIN consortium/Institute of Biomedicine of Valencia, IBV-CSIC"
                                                                                                                                                                      },
                                                                                                                                                                      "url": "https://www.gisaid.org"
                                                                                                                                                                    }
                                                                                                                                                                  },
                                                                                                                                                                  {
                                                                                                                                                                    "branch_attrs": {
                                                                                                                                                                      "mutations": {}
                                                                                                                                                                    },
                                                                                                                                                                    "children": [
                                                                                                                                                                      {
                                                                                                                                                                        "branch_attrs": {
                                                                                                                                                                          "mutations": {}
                                                                                                                                                                        },
                                                                                                                                                                        "name": "Spain/PV-IBV-98006920/2020",
                                                                                                                                                                        "node_attrs": {

                                                                                                                                                                          "author": {
                                                                                                                                                                            "author": "Gustavo Cilla et al",
                                                                                                                                                                            "value": "Gustavo Cilla et al"
                                                                                                                                                                          },
                                                                                                                                                                          "clade_membership": {
                                                                                                                                                                            "value": "20E (EU1)"
                                                                                                                                                                          },
                                                                                                                                                                          "country": {
                                                                                                                                                                            "value": "Europe"
                                                                                                                                                                          },
                                                                                                                                                                          "div": 12,
                                                                                                                                                                          "division": {
                                                                                                                                                                            "value": "Europe"
                                                                                                                                                                          },
                                                                                                                                                                          "division_exposure": {
                                                                                                                                                                            "value": "Europe"
                                                                                                                                                                          },
                                                                                                                                                                          "gisaid_epi_isl": {
                                                                                                                                                                            "value": "EPI_ISL_541130"
                                                                                                                                                                          },
                                                                                                                                                                          "host": {
                                                                                                                                                                            "value": "Human"
                                                                                                                                                                          },
                                                                                                                                                                          "custom_location": {
                                                                                                                                                                            "confidence": {
                                                                                                                                                                              "Europe": 1.0
                                                                                                                                                                            },
                                                                                                                                                                            "entropy": -1.000088900581841e-12,
                                                                                                                                                                            "value": "Europe"
                                                                                                                                                                          },
                                                                                                                                                                          "num_date": {
                                                                                                                                                                            "confidence": [
                                                                                                                                                                              2020.5833333333333,
                                                                                                                                                                              2020.5833333333333
                                                                                                                                                                            ],
                                                                                                                                                                            "value": 2020.5833333333333
                                                                                                                                                                          },
                                                                                                                                                                          "originating_lab": {
                                                                                                                                                                            "value": "Servicio de Microbiolog\u00eda. Hospital Universitario Donostia. OSI Donostialdea. \u00c1rea de Enfermedades Infecciosas, Grupo de Infecci\u00f3n Respiratoria y Resistencia Antimicrobiana. Instituto de Investigaci\u00f3n Sanitaria Biodonostia"
                                                                                                                                                                          },
                                                                                                                                                                          "pangolin_lineage": {
                                                                                                                                                                            "value": "B.1.177"
                                                                                                                                                                          },
                                                                                                                                                                          "recency": {
                                                                                                                                                                            "value": "Older"
                                                                                                                                                                          },
                                                                                                                                                                          "region": {
                                                                                                                                                                            "value": "Europe"
                                                                                                                                                                          },
                                                                                                                                                                          "region_exposure": {
                                                                                                                                                                            "value": "Europe"
                                                                                                                                                                          },

                                                                                                                                                                          "subclade_membership": {
                                                                                                                                                                            "value": "20E (EU1)"
                                                                                                                                                                          },
                                                                                                                                                                          "submitting_lab": {
                                                                                                                                                                            "value": "SeqCOVID-SPAIN consortium/Institute of Biomedicine of Valencia, IBV-CSIC"
                                                                                                                                                                          },
                                                                                                                                                                          "url": "https://www.gisaid.org"
                                                                                                                                                                        }
                                                                                                                                                                      },
                                                                                                                                                                      {
                                                                                                                                                                        "branch_attrs": {
                                                                                                                                                                          "mutations": {}
                                                                                                                                                                        },
                                                                                                                                                                        "children": [
                                                                                                                                                                          {
                                                                                                                                                                            "branch_attrs": {
                                                                                                                                                                              "mutations": {
                                                                                                                                                                                "nuc": [
                                                                                                                                                                                  "C18483T"
                                                                                                                                                                                ]
                                                                                                                                                                              }
                                                                                                                                                                            },
                                                                                                                                                                            "children": [
                                                                                                                                                                              {
                                                                                                                                                                                "branch_attrs": {
                                                                                                                                                                                  "labels": {
                                                                                                                                                                                    "aa": "ORF1b: K2277I, L2278F"
                                                                                                                                                                                  },
                                                                                                                                                                                  "mutations": {
                                                                                                                                                                                    "ORF1b": [
                                                                                                                                                                                      "K2277I",
                                                                                                                                                                                      "L2278F"
                                                                                                                                                                                    ],
                                                                                                                                                                                    "nuc": [
                                                                                                                                                                                      "A20297T",
                                                                                                                                                                                      "A20301C"
                                                                                                                                                                                    ]
                                                                                                                                                                                  }
                                                                                                                                                                                },
                                                                                                                                                                                "name": "Luxembourg/LNS7194786/2020",
                                                                                                                                                                                "node_attrs": {

                                                                                                                                                                                  "author": {
                                                                                                                                                                                    "author": "Anke Wienecke-Baldacchino et al",
                                                                                                                                                                                    "value": "Anke Wienecke-Baldacchino et al"
                                                                                                                                                                                  },
                                                                                                                                                                                  "clade_membership": {
                                                                                                                                                                                    "value": "20E (EU1)"
                                                                                                                                                                                  },
                                                                                                                                                                                  "country": {
                                                                                                                                                                                    "value": "Europe"
                                                                                                                                                                                  },
                                                                                                                                                                                  "div": 15,
                                                                                                                                                                                  "division": {
                                                                                                                                                                                    "value": "Europe"
                                                                                                                                                                                  },
```
