## Supplementary Data 2 for "Emergence of the novel SARS-CoV-2 lineage P.4.1 and massive spread of P.2 in South Brazil": ncov_CVL_RS_South_America_14Abr2021.json (part 22 of 64)

```
                                                                                                                                                                                  "division_exposure": {
                                                                                                                                                                                    "value": "Europe"
                                                                                                                                                                                  },
                                                                                                                                                                                  "gisaid_epi_isl": {
                                                                                                                                                                                    "value": "EPI_ISL_744531"
                                                                                                                                                                                  },
                                                                                                                                                                                  "host": {
                                                                                                                                                                                    "value": "Human"
                                                                                                                                                                                  },
                                                                                                                                                                                  "custom_location": {
                                                                                                                                                                                    "confidence": {
                                                                                                                                                                                      "Europe": 1.0
                                                                                                                                                                                    },
                                                                                                                                                                                    "entropy": -1.000088900581841e-12,
                                                                                                                                                                                    "value": "Europe"
                                                                                                                                                                                  },
                                                                                                                                                                                  "num_date": {
                                                                                                                                                                                    "confidence": [
                                                                                                                                                                                      2020.7035519125684,
                                                                                                                                                                                      2020.7035519125684
                                                                                                                                                                                    ],
                                                                                                                                                                                    "value": 2020.7035519125684
                                                                                                                                                                                  },
                                                                                                                                                                                  "originating_lab": {
                                                                                                                                                                                    "value": "Laboratoire national de sant\u00e9, Microbiology, Virology"
                                                                                                                                                                                  },
                                                                                                                                                                                  "pangolin_lineage": {
                                                                                                                                                                                    "value": "B.1.177"
                                                                                                                                                                                  },
                                                                                                                                                                                  "recency": {
                                                                                                                                                                                    "value": "Older"
                                                                                                                                                                                  },
                                                                                                                                                                                  "region": {
                                                                                                                                                                                    "value": "Europe"
                                                                                                                                                                                  },
                                                                                                                                                                                  "region_exposure": {
                                                                                                                                                                                    "value": "Europe"
                                                                                                                                                                                  },

                                                                                                                                                                                  "subclade_membership": {
                                                                                                                                                                                    "value": "20E (EU1)"
                                                                                                                                                                                  },
                                                                                                                                                                                  "submitting_lab": {
                                                                                                                                                                                    "value": "Laboratoire national de sant\u00e9, Microbiology, Microbial Genomics Platform"
                                                                                                                                                                                  },
                                                                                                                                                                                  "url": "https://www.gisaid.org"
                                                                                                                                                                                }
                                                                                                                                                                              },
                                                                                                                                                                              {
                                                                                                                                                                                "branch_attrs": {
                                                                                                                                                                                  "mutations": {
                                                                                                                                                                                    "nuc": [
                                                                                                                                                                                      "T18231C",
                                                                                                                                                                                      "C21561T",
                                                                                                                                                                                      "A21562T",
                                                                                                                                                                                      "A27197T",
                                                                                                                                                                                      "C27389T"
                                                                                                                                                                                    ]
                                                                                                                                                                                  }
                                                                                                                                                                                },
                                                                                                                                                                                "name": "Luxembourg/LNS9305404/2020",
                                                                                                                                                                                "node_attrs": {

                                                                                                                                                                                  "author": {
                                                                                                                                                                                    "author": "Anke Wienecke-Baldacchino et al",
                                                                                                                                                                                    "value": "Anke Wienecke-Baldacchino et al"
                                                                                                                                                                                  },
                                                                                                                                                                                  "clade_membership": {
                                                                                                                                                                                    "value": "20E (EU1)"
                                                                                                                                                                                  },
                                                                                                                                                                                  "country": {
                                                                                                                                                                                    "value": "Europe"
                                                                                                                                                                                  },
                                                                                                                                                                                  "div": 18,
                                                                                                                                                                                  "division": {
                                                                                                                                                                                    "value": "Europe"
                                                                                                                                                                                  },
                                                                                                                                                                                  "division_exposure": {
                                                                                                                                                                                    "value": "Europe"
                                                                                                                                                                                  },
                                                                                                                                                                                  "gisaid_epi_isl": {
                                                                                                                                                                                    "value": "EPI_ISL_744882"
                                                                                                                                                                                  },
                                                                                                                                                                                  "host": {
                                                                                                                                                                                    "value": "Human"
                                                                                                                                                                                  },
                                                                                                                                                                                  "custom_location": {
                                                                                                                                                                                    "confidence": {
                                                                                                                                                                                      "Europe": 1.0
                                                                                                                                                                                    },
                                                                                                                                                                                    "entropy": -1.000088900581841e-12,
                                                                                                                                                                                    "value": "Europe"
                                                                                                                                                                                  },
                                                                                                                                                                                  "num_date": {
                                                                                                                                                                                    "confidence": [
                                                                                                                                                                                      2020.8292349726776,
                                                                                                                                                                                      2020.8292349726776
                                                                                                                                                                                    ],
                                                                                                                                                                                    "value": 2020.8292349726776
                                                                                                                                                                                  },
                                                                                                                                                                                  "originating_lab": {
                                                                                                                                                                                    "value": "Laboratoire national de sant\u00e9, Microbiology, Virology"
                                                                                                                                                                                  },
                                                                                                                                                                                  "pangolin_lineage": {
                                                                                                                                                                                    "value": "B.1.177"
                                                                                                                                                                                  },
                                                                                                                                                                                  "recency": {
                                                                                                                                                                                    "value": "Older"
                                                                                                                                                                                  },
                                                                                                                                                                                  "region": {
                                                                                                                                                                                    "value": "Europe"
                                                                                                                                                                                  },
                                                                                                                                                                                  "region_exposure": {
                                                                                                                                                                                    "value": "Europe"
                                                                                                                                                                                  },

                                                                                                                                                                                  "subclade_membership": {
                                                                                                                                                                                    "value": "20E (EU1)"
                                                                                                                                                                                  },
                                                                                                                                                                                  "submitting_lab": {
                                                                                                                                                                                    "value": "Laboratoire national de sant\u00e9, Microbiology, Microbial Genomics Platform"
                                                                                                                                                                                  },
                                                                                                                                                                                  "url": "https://www.gisaid.org"
                                                                                                                                                                                }
                                                                                                                                                                              }
                                                                                                                                                                            ],
                                                                                                                                                                            "name": "NODE_0000856",
                                                                                                                                                                            "node_attrs": {
                                                                                                                                                                              "clade_membership": {
                                                                                                                                                                                "value": "20E (EU1)"
                                                                                                                                                                              },
                                                                                                                                                                              "div": 13,
                                                                                                                                                                              "custom_location": {
                                                                                                                                                                                "confidence": {
                                                                                                                                                                                  "Asia": 0.0059809745504755376,
                                                                                                                                                                                  "Europe": 0.9903381389164162,
                                                                                                                                                                                  "South America": 0.002327751266931882
                                                                                                                                                                                },
                                                                                                                                                                                "entropy": 0.06434901218367171,
                                                                                                                                                                                "value": "Europe"
                                                                                                                                                                              },
                                                                                                                                                                              "num_date": {
                                                                                                                                                                                "confidence": [
                                                                                                                                                                                  2020.5396869722995,
                                                                                                                                                                                  2020.6802355952982
                                                                                                                                                                                ],
                                                                                                                                                                                "value": 2020.5938417448208
                                                                                                                                                                              },
                                                                                                                                                                              "subclade_membership": {
                                                                                                                                                                                "value": "20E (EU1)"
                                                                                                                                                                              }
                                                                                                                                                                            }
                                                                                                                                                                          },
                                                                                                                                                                          {
                                                                                                                                                                            "branch_attrs": {
                                                                                                                                                                              "mutations": {}
                                                                                                                                                                            },
                                                                                                                                                                            "children": [
                                                                                                                                                                              {
                                                                                                                                                                                "branch_attrs": {
                                                                                                                                                                                  "labels": {
                                                                                                                                                                                    "aa": "ORF9b: R32L"
                                                                                                                                                                                  },
                                                                                                                                                                                  "mutations": {
                                                                                                                                                                                    "ORF9b": [
                                                                                                                                                                                      "R32L"
                                                                                                                                                                                    ],
                                                                                                                                                                                    "nuc": [
                                                                                                                                                                                      "G28378T"
                                                                                                                                                                                    ]
                                                                                                                                                                                  }
                                                                                                                                                                                },
                                                                                                                                                                                "children": [
                                                                                                                                                                                  {
                                                                                                                                                                                    "branch_attrs": {
                                                                                                                                                                                      "labels": {
                                                                                                                                                                                        "aa": "ORF1a: S1905F, P3767S; ORF1b: F156L; ORF8: A51V"
                                                                                                                                                                                      },
                                                                                                                                                                                      "mutations": {
                                                                                                                                                                                        "ORF1a": [
                                                                                                                                                                                          "S1905F",
                                                                                                                                                                                          "P3767S"
                                                                                                                                                                                        ],
                                                                                                                                                                                        "ORF1b": [
                                                                                                                                                                                          "F156L"
                                                                                                                                                                                        ],
                                                                                                                                                                                        "ORF8": [
                                                                                                                                                                                          "A51V"
                                                                                                                                                                                        ],
                                                                                                                                                                                        "nuc": [
                                                                                                                                                                                          "C5979T",
                                                                                                                                                                                          "A10912G",
                                                                                                                                                                                          "C11564T",
                                                                                                                                                                                          "T13933C",
                                                                                                                                                                                          "T17178G",
                                                                                                                                                                                          "C28045T"
                                                                                                                                                                                        ]
                                                                                                                                                                                      }
                                                                                                                                                                                    },
                                                                                                                                                                                    "name": "Luxembourg/LNS4400349/2020",
                                                                                                                                                                                    "node_attrs": {

                                                                                                                                                                                      "author": {
                                                                                                                                                                                        "author": "Anke Wienecke-Baldacchino et al",
                                                                                                                                                                                        "value": "Anke Wienecke-Baldacchino et al"
                                                                                                                                                                                      },
                                                                                                                                                                                      "clade_membership": {
                                                                                                                                                                                        "value": "20E (EU1)"
                                                                                                                                                                                      },
                                                                                                                                                                                      "country": {
                                                                                                                                                                                        "value": "Europe"
                                                                                                                                                                                      },
                                                                                                                                                                                      "div": 19,
                                                                                                                                                                                      "division": {
                                                                                                                                                                                        "value": "Europe"
                                                                                                                                                                                      },
                                                                                                                                                                                      "division_exposure": {
                                                                                                                                                                                        "value": "Europe"
                                                                                                                                                                                      },
                                                                                                                                                                                      "gisaid_epi_isl": {
                                                                                                                                                                                        "value": "EPI_ISL_740465"
                                                                                                                                                                                      },
                                                                                                                                                                                      "host": {
                                                                                                                                                                                        "value": "Human"
                                                                                                                                                                                      },
                                                                                                                                                                                      "custom_location": {
                                                                                                                                                                                        "confidence": {
                                                                                                                                                                                          "Europe": 1.0
                                                                                                                                                                                        },
                                                                                                                                                                                        "entropy": -1.000088900581841e-12,
                                                                                                                                                                                        "value": "Europe"
                                                                                                                                                                                      },
                                                                                                                                                                                      "num_date": {
                                                                                                                                                                                        "confidence": [
                                                                                                                                                                                          2020.8756830601094,
                                                                                                                                                                                          2020.8756830601094
                                                                                                                                                                                        ],
                                                                                                                                                                                        "value": 2020.8756830601094
                                                                                                                                                                                      },
                                                                                                                                                                                      "originating_lab": {
                                                                                                                                                                                        "value": "Laboratoire national de sant\u00e9, Microbiology, Virology"
                                                                                                                                                                                      },
                                                                                                                                                                                      "pangolin_lineage": {
                                                                                                                                                                                        "value": "B.1.177"
                                                                                                                                                                                      },
                                                                                                                                                                                      "recency": {
                                                                                                                                                                                        "value": "Older"
                                                                                                                                                                                      },
                                                                                                                                                                                      "region": {
                                                                                                                                                                                        "value": "Europe"
                                                                                                                                                                                      },
                                                                                                                                                                                      "region_exposure": {
                                                                                                                                                                                        "value": "Europe"
                                                                                                                                                                                      },

                                                                                                                                                                                      "subclade_membership": {
                                                                                                                                                                                        "value": "20E (EU1)"
                                                                                                                                                                                      },
                                                                                                                                                                                      "submitting_lab": {
                                                                                                                                                                                        "value": "Laboratoire national de sant\u00e9, Microbiology, Microbial Genomics Platform"
                                                                                                                                                                                      },
                                                                                                                                                                                      "url": "https://www.gisaid.org"
                                                                                                                                                                                    }
                                                                                                                                                                                  },
                                                                                                                                                                                  {
                                                                                                                                                                                    "branch_attrs": {
                                                                                                                                                                                      "labels": {
                                                                                                                                                                                        "aa": "ORF8: E64*"
                                                                                                                                                                                      },
                                                                                                                                                                                      "mutations": {
                                                                                                                                                                                        "ORF8": [
                                                                                                                                                                                          "E64*"
                                                                                                                                                                                        ],
                                                                                                                                                                                        "nuc": [
                                                                                                                                                                                          "C10138T",
                                                                                                                                                                                          "G28083T"
                                                                                                                                                                                        ]
                                                                                                                                                                                      }
                                                                                                                                                                                    },
                                                                                                                                                                                    "name": "SouthKorea/KDCA0114/2020",
                                                                                                                                                                                    "node_attrs": {

                                                                                                                                                                                      "author": {
                                                                                                                                                                                        "author": "Ae Kyung Park et al",
                                                                                                                                                                                        "value": "Ae Kyung Park et al"
                                                                                                                                                                                      },
                                                                                                                                                                                      "clade_membership": {
                                                                                                                                                                                        "value": "20E (EU1)"
                                                                                                                                                                                      },
                                                                                                                                                                                      "country": {
                                                                                                                                                                                        "value": "Asia"
                                                                                                                                                                                      },
                                                                                                                                                                                      "div": 15,
                                                                                                                                                                                      "division": {
                                                                                                                                                                                        "value": "Asia"
                                                                                                                                                                                      },
                                                                                                                                                                                      "division_exposure": {
                                                                                                                                                                                        "value": "Asia"
                                                                                                                                                                                      },
                                                                                                                                                                                      "gisaid_epi_isl": {
                                                                                                                                                                                        "value": "EPI_ISL_747349"
                                                                                                                                                                                      },
                                                                                                                                                                                      "host": {
                                                                                                                                                                                        "value": "Human"
                                                                                                                                                                                      },
                                                                                                                                                                                      "custom_location": {
                                                                                                                                                                                        "confidence": {
                                                                                                                                                                                          "Asia": 1.0
                                                                                                                                                                                        },
                                                                                                                                                                                        "entropy": -1.000088900581841e-12,
                                                                                                                                                                                        "value": "Asia"
                                                                                                                                                                                      },
                                                                                                                                                                                      "num_date": {
                                                                                                                                                                                        "confidence": [
                                                                                                                                                                                          2020.7445355191257,
                                                                                                                                                                                          2020.7445355191257
                                                                                                                                                                                        ],
                                                                                                                                                                                        "value": 2020.7445355191257
                                                                                                                                                                                      },
                                                                                                                                                                                      "originating_lab": {
                                                                                                                                                                                        "value": "Division of Emerging Infectious Diseases, Bureau of Infectious Diseases Diagnosis Control, Korea Disease Control and Prevention Agency"
                                                                                                                                                                                      },
                                                                                                                                                                                      "pangolin_lineage": {
                                                                                                                                                                                        "value": "B.1.177"
                                                                                                                                                                                      },
                                                                                                                                                                                      "recency": {
                                                                                                                                                                                        "value": "Older"
                                                                                                                                                                                      },
                                                                                                                                                                                      "region": {
                                                                                                                                                                                        "value": "Asia"
                                                                                                                                                                                      },
                                                                                                                                                                                      "region_exposure": {
                                                                                                                                                                                        "value": "Asia"
                                                                                                                                                                                      },

                                                                                                                                                                                      "subclade_membership": {
                                                                                                                                                                                        "value": "20E (EU1)"
                                                                                                                                                                                      },
                                                                                                                                                                                      "submitting_lab": {
                                                                                                                                                                                        "value": "Division of Emerging Infectious Diseases, Bureau of Infectious Diseases Diagnosis Control, Korea Disease Control and Prevention Agency"
                                                                                                                                                                                      },
                                                                                                                                                                                      "url": "https://www.gisaid.org"
                                                                                                                                                                                    }
                                                                                                                                                                                  }
                                                                                                                                                                                ],
                                                                                                                                                                                "name": "NODE_0000919",
                                                                                                                                                                                "node_attrs": {
                                                                                                                                                                                  "clade_membership": {
                                                                                                                                                                                    "value": "20E (EU1)"
                                                                                                                                                                                  },
                                                                                                                                                                                  "div": 13,
                                                                                                                                                                                  "custom_location": {
                                                                                                                                                                                    "confidence": {
                                                                                                                                                                                      "Africa": 0.0024994944714883676,
                                                                                                                                                                                      "Asia": 0.2277325875844093,
                                                                                                                                                                                      "Europe": 0.7600438493870212,
                                                                                                                                                                                      "South America": 0.008918246866045079
                                                                                                                                                                                    },
                                                                                                                                                                                    "entropy": 0.6089018904993123,
                                                                                                                                                                                    "value": "Europe"
                                                                                                                                                                                  },
                                                                                                                                                                                  "num_date": {
                                                                                                                                                                                    "confidence": [
                                                                                                                                                                                      2020.5459515315276,
                                                                                                                                                                                      2020.7315644997527
                                                                                                                                                                                    ],
                                                                                                                                                                                    "value": 2020.5994097667703
                                                                                                                                                                                  },
                                                                                                                                                                                  "subclade_membership": {
                                                                                                                                                                                    "value": "20E (EU1)"
                                                                                                                                                                                  }
                                                                                                                                                                                }
                                                                                                                                                                              },
                                                                                                                                                                              {
                                                                                                                                                                                "branch_attrs": {
                                                                                                                                                                                  "mutations": {}
                                                                                                                                                                                },
                                                                                                                                                                                "children": [
                                                                                                                                                                                  {
                                                                                                                                                                                    "branch_attrs": {
                                                                                                                                                                                      "labels": {
                                                                                                                                                                                        "aa": "ORF1a: L3711F; S: L18F"
                                                                                                                                                                                      },
                                                                                                                                                                                      "mutations": {
                                                                                                                                                                                        "ORF1a": [
                                                                                                                                                                                          "L3711F"
                                                                                                                                                                                        ],
                                                                                                                                                                                        "S": [
                                                                                                                                                                                          "L18F"
                                                                                                                                                                                        ],
                                                                                                                                                                                        "nuc": [
                                                                                                                                                                                          "C11396T",
                                                                                                                                                                                          "C21614T"
                                                                                                                                                                                        ]
                                                                                                                                                                                      }
                                                                                                                                                                                    },
                                                                                                                                                                                    "children": [
                                                                                                                                                                                      {
                                                                                                                                                                                        "branch_attrs": {
                                                                                                                                                                                          "labels": {
                                                                                                                                                                                            "aa": "ORF1a: S279A, P3613L, A3705V"
                                                                                                                                                                                          },
                                                                                                                                                                                          "mutations": {
                                                                                                                                                                                            "ORF1a": [
                                                                                                                                                                                              "S279A",
                                                                                                                                                                                              "P3613L",
                                                                                                                                                                                              "A3705V"
                                                                                                                                                                                            ],
                                                                                                                                                                                            "nuc": [
                                                                                                                                                                                              "G204T",
                                                                                                                                                                                              "T1100G",
                                                                                                                                                                                              "C9661T",
                                                                                                                                                                                              "C11103T",
                                                                                                                                                                                              "C11379T",
                                                                                                                                                                                              "C11747T"
                                                                                                                                                                                            ]
                                                                                                                                                                                          }
                                                                                                                                                                                        },
                                                                                                                                                                                        "name": "Slovakia/UKBA-717/2021",
                                                                                                                                                                                        "node_attrs": {

                                                                                                                                                                                          "author": {
                                                                                                                                                                                            "author": "Krist\u00edna Bor\u0161ov\u00e1 et al",
                                                                                                                                                                                            "value": "Krist\u00edna Bor\u0161ov\u00e1 et al"
                                                                                                                                                                                          },
                                                                                                                                                                                          "clade_membership": {
                                                                                                                                                                                            "value": "20E (EU1)"
                                                                                                                                                                                          },
                                                                                                                                                                                          "country": {
                                                                                                                                                                                            "value": "Europe"
                                                                                                                                                                                          },
                                                                                                                                                                                          "div": 20,
                                                                                                                                                                                          "division": {
                                                                                                                                                                                            "value": "Europe"
                                                                                                                                                                                          },
                                                                                                                                                                                          "division_exposure": {
                                                                                                                                                                                            "value": "Europe"
                                                                                                                                                                                          },
                                                                                                                                                                                          "gisaid_epi_isl": {
                                                                                                                                                                                            "value": "EPI_ISL_875534"
                                                                                                                                                                                          },
                                                                                                                                                                                          "host": {
                                                                                                                                                                                            "value": "Human"
                                                                                                                                                                                          },
                                                                                                                                                                                          "custom_location": {
                                                                                                                                                                                            "confidence": {
                                                                                                                                                                                              "Europe": 1.0
                                                                                                                                                                                            },
                                                                                                                                                                                            "entropy": -1.000088900581841e-12,
                                                                                                                                                                                            "value": "Europe"
                                                                                                                                                                                          },
                                                                                                                                                                                          "num_date": {
                                                                                                                                                                                            "confidence": [
                                                                                                                                                                                              2021.009589041096,
                                                                                                                                                                                              2021.009589041096
                                                                                                                                                                                            ],
                                                                                                                                                                                            "value": 2021.009589041096
                                                                                                                                                                                          },
                                                                                                                                                                                          "originating_lab": {
                                                                                                                                                                                            "value": "Institute of Virology, Biomedical Research Center of the Slovak Academy of Sciences, Bratislava"
                                                                                                                                                                                          },
                                                                                                                                                                                          "pangolin_lineage": {
                                                                                                                                                                                            "value": "B.1.177"
                                                                                                                                                                                          },
                                                                                                                                                                                          "recency": {
                                                                                                                                                                                            "value": "Older"
                                                                                                                                                                                          },
                                                                                                                                                                                          "region": {
                                                                                                                                                                                            "value": "Europe"
                                                                                                                                                                                          },
                                                                                                                                                                                          "region_exposure": {
                                                                                                                                                                                            "value": "Europe"
                                                                                                                                                                                          },

                                                                                                                                                                                          "subclade_membership": {
                                                                                                                                                                                            "value": "20E (EU1)"
                                                                                                                                                                                          },
                                                                                                                                                                                          "submitting_lab": {
                                                                                                                                                                                            "value": "Faculty of Natural Sciences, Comenius University, Bratislava"
                                                                                                                                                                                          },
                                                                                                                                                                                          "url": "https://www.gisaid.org"
                                                                                                                                                                                        }
                                                                                                                                                                                      },
                                                                                                                                                                                      {
                                                                                                                                                                                        "branch_attrs": {
                                                                                                                                                                                          "labels": {
                                                                                                                                                                                            "aa": "ORF1a: T2124I; S: S71F, D215H"
                                                                                                                                                                                          },
                                                                                                                                                                                          "mutations": {
                                                                                                                                                                                            "ORF1a": [
                                                                                                                                                                                              "T2124I"
                                                                                                                                                                                            ],
                                                                                                                                                                                            "S": [
                                                                                                                                                                                              "S71F",
                                                                                                                                                                                              "D215H"
                                                                                                                                                                                            ],
                                                                                                                                                                                            "nuc": [
                                                                                                                                                                                              "C6636T",
                                                                                                                                                                                              "C18877T",
                                                                                                                                                                                              "C21774T",
                                                                                                                                                                                              "G22205C"
                                                                                                                                                                                            ]
                                                                                                                                                                                          }
                                                                                                                                                                                        },
                                                                                                                                                                                        "name": "HongKong/HKPU-05378/2020",
                                                                                                                                                                                        "node_attrs": {

                                                                                                                                                                                          "author": {
                                                                                                                                                                                            "author": "Gilman Kit-Hang Siu et al",
                                                                                                                                                                                            "value": "Gilman Kit-Hang Siu et al"
                                                                                                                                                                                          },
                                                                                                                                                                                          "clade_membership": {
                                                                                                                                                                                            "value": "20E (EU1)"
                                                                                                                                                                                          },
                                                                                                                                                                                          "country": {
                                                                                                                                                                                            "value": "Asia"
                                                                                                                                                                                          },
                                                                                                                                                                                          "div": 18,
                                                                                                                                                                                          "division": {
                                                                                                                                                                                            "value": "Asia"
                                                                                                                                                                                          },
                                                                                                                                                                                          "division_exposure": {
                                                                                                                                                                                            "value": "Asia"
                                                                                                                                                                                          },
                                                                                                                                                                                          "gisaid_epi_isl": {
                                                                                                                                                                                            "value": "EPI_ISL_1019691"
                                                                                                                                                                                          },
                                                                                                                                                                                          "host": {
                                                                                                                                                                                            "value": "Human"
                                                                                                                                                                                          },
                                                                                                                                                                                          "custom_location": {
                                                                                                                                                                                            "confidence": {
                                                                                                                                                                                              "Asia": 1.0
                                                                                                                                                                                            },
                                                                                                                                                                                            "entropy": -1.000088900581841e-12,
                                                                                                                                                                                            "value": "Asia"
                                                                                                                                                                                          },
                                                                                                                                                                                          "num_date": {
                                                                                                                                                                                            "confidence": [
                                                                                                                                                                                              2020.8565573770493,
                                                                                                                                                                                              2020.8565573770493
                                                                                                                                                                                            ],
                                                                                                                                                                                            "value": 2020.8565573770493
                                                                                                                                                                                          },
                                                                                                                                                                                          "originating_lab": {
                                                                                                                                                                                            "value": "Department of Health Technology and Informatics, The Hong Kong Polytechnic University"
                                                                                                                                                                                          },
                                                                                                                                                                                          "pangolin_lineage": {
                                                                                                                                                                                            "value": "B.1.177"
                                                                                                                                                                                          },
                                                                                                                                                                                          "recency": {
                                                                                                                                                                                            "value": "One month ago"
                                                                                                                                                                                          },
                                                                                                                                                                                          "region": {
                                                                                                                                                                                            "value": "Asia"
                                                                                                                                                                                          },
                                                                                                                                                                                          "region_exposure": {
                                                                                                                                                                                            "value": "Asia"
                                                                                                                                                                                          },

                                                                                                                                                                                          "subclade_membership": {
                                                                                                                                                                                            "value": "20E (EU1)"
                                                                                                                                                                                          },
                                                                                                                                                                                          "submitting_lab": {
                                                                                                                                                                                            "value": "Department of Health Technology and Informatics, The Hong Kong Polytechnic University"
                                                                                                                                                                                          },
                                                                                                                                                                                          "url": "https://www.gisaid.org"
                                                                                                                                                                                        }
                                                                                                                                                                                      }
                                                                                                                                                                                    ],
                                                                                                                                                                                    "name": "NODE_0000854",
                                                                                                                                                                                    "node_attrs": {
                                                                                                                                                                                      "clade_membership": {
                                                                                                                                                                                        "value": "20E (EU1)"
                                                                                                                                                                                      },
                                                                                                                                                                                      "div": 14,
                                                                                                                                                                                      "custom_location": {
                                                                                                                                                                                        "confidence": {
                                                                                                                                                                                          "Africa": 0.002735982594855138,
                                                                                                                                                                                          "Asia": 0.24439310111744877,
                                                                                                                                                                                          "Europe": 0.7354164272224606,
                                                                                                                                                                                          "South America": 0.016559000785600655
                                                                                                                                                                                        },
                                                                                                                                                                                        "entropy": 0.6613712516127223,
                                                                                                                                                                                        "value": "Europe"
                                                                                                                                                                                      },
                                                                                                                                                                                      "num_date": {
                                                                                                                                                                                        "confidence": [
                                                                                                                                                                                          2020.494508938188,
                                                                                                                                                                                          2020.819779666216
                                                                                                                                                                                        ],
                                                                                                                                                                                        "value": 2020.7034927308027
                                                                                                                                                                                      },
                                                                                                                                                                                      "subclade_membership": {
                                                                                                                                                                                        "value": "20E (EU1)"
                                                                                                                                                                                      }
                                                                                                                                                                                    }
                                                                                                                                                                                  },
                                                                                                                                                                                  {
                                                                                                                                                                                    "branch_attrs": {
                                                                                                                                                                                      "mutations": {}
                                                                                                                                                                                    },
                                                                                                                                                                                    "children": [
                                                                                                                                                                                      {
                                                                                                                                                                                        "branch_attrs": {
                                                                                                                                                                                          "labels": {
                                                                                                                                                                                            "aa": "ORF1a: A903V; ORF3a: W131C"
                                                                                                                                                                                          },
                                                                                                                                                                                          "mutations": {
                                                                                                                                                                                            "ORF1a": [
                                                                                                                                                                                              "A903V"
                                                                                                                                                                                            ],
                                                                                                                                                                                            "ORF3a": [
                                                                                                                                                                                              "W131C"
                                                                                                                                                                                            ],
                                                                                                                                                                                            "nuc": [
                                                                                                                                                                                              "C2973T",
                                                                                                                                                                                              "G9805T",
                                                                                                                                                                                              "C17463T",
                                                                                                                                                                                              "C17676T",
                                                                                                                                                                                              "G23608T",
                                                                                                                                                                                              "C24766T",
                                                                                                                                                                                              "T24799C",
                                                                                                                                                                                              "G25785T"
                                                                                                                                                                                            ]
                                                                                                                                                                                          }
                                                                                                                                                                                        },
                                                                                                                                                                                        "children": [
                                                                                                                                                                                          {
                                                                                                                                                                                            "branch_attrs": {
                                                                                                                                                                                              "labels": {
                                                                                                                                                                                                "aa": "ORF1a: T1303I"
                                                                                                                                                                                              },
                                                                                                                                                                                              "mutations": {
                                                                                                                                                                                                "ORF1a": [
                                                                                                                                                                                                  "T1303I"
                                                                                                                                                                                                ],
                                                                                                                                                                                                "nuc": [
                                                                                                                                                                                                  "C4173T"
                                                                                                                                                                                                ]
                                                                                                                                                                                              }
                                                                                                                                                                                            },
                                                                                                                                                                                            "name": "Aruba/AW-RIVM-10757/2021",
                                                                                                                                                                                            "node_attrs": {
                                                                                                                                                                                              "author": {
                                                                                                                                                                                                "author": "Adam Meijer et al",
                                                                                                                                                                                                "value": "Adam Meijer et al"
                                                                                                                                                                                              },
                                                                                                                                                                                              "clade_membership": {
                                                                                                                                                                                                "value": "20E (EU1)"
                                                                                                                                                                                              },
                                                                                                                                                                                              "country": {
                                                                                                                                                                                                "value": "Aruba"
                                                                                                                                                                                              },
                                                                                                                                                                                              "div": 21,
                                                                                                                                                                                              "division": {
                                                                                                                                                                                                "value": "Aruba"
                                                                                                                                                                                              },
                                                                                                                                                                                              "division_exposure": {
                                                                                                                                                                                                "value": "Aruba"
                                                                                                                                                                                              },
                                                                                                                                                                                              "gisaid_epi_isl": {
                                                                                                                                                                                                "value": "EPI_ISL_1059915"
                                                                                                                                                                                              },
                                                                                                                                                                                              "host": {
                                                                                                                                                                                                "value": "Human"
                                                                                                                                                                                              },
                                                                                                                                                                                              "custom_location": {
                                                                                                                                                                                                "confidence": {
                                                                                                                                                                                                  "South America": 1.0
                                                                                                                                                                                                },
                                                                                                                                                                                                "entropy": -1.000088900581841e-12,
                                                                                                                                                                                                "value": "South America"
                                                                                                                                                                                              },
                                                                                                                                                                                              "num_date": {
                                                                                                                                                                                                "confidence": [
                                                                                                                                                                                                  2021.0534246575342,
                                                                                                                                                                                                  2021.0534246575342
                                                                                                                                                                                                ],
                                                                                                                                                                                                "value": 2021.0534246575342
                                                                                                                                                                                              },
                                                                                                                                                                                              "originating_lab": {
                                                                                                                                                                                                "value": "Dutch COVID-19 response team"
                                                                                                                                                                                              },
                                                                                                                                                                                              "pangolin_lineage": {
                                                                                                                                                                                                "value": "B.1.177"
                                                                                                                                                                                              },
                                                                                                                                                                                              "recency": {
                                                                                                                                                                                                "value": "One week ago"
                                                                                                                                                                                              },
                                                                                                                                                                                              "region": {
                                                                                                                                                                                                "value": "South America"
                                                                                                                                                                                              },
                                                                                                                                                                                              "region_exposure": {
                                                                                                                                                                                                "value": "South America"
                                                                                                                                                                                              },
                                                                                                                                                                                              "subclade_membership": {
                                                                                                                                                                                                "value": "20E (EU1)"
                                                                                                                                                                                              },
                                                                                                                                                                                              "submitting_lab": {
                                                                                                                                                                                                "value": "National Institute for Public Health and the Environment (RIVM)"
                                                                                                                                                                                              },
                                                                                                                                                                                              "url": "https://www.gisaid.org"
                                                                                                                                                                                            }
                                                                                                                                                                                          },
                                                                                                                                                                                          {
                                                                                                                                                                                            "branch_attrs": {
                                                                                                                                                                                              "labels": {
                                                                                                                                                                                                "aa": "S: V1264L"
                                                                                                                                                                                              },
                                                                                                                                                                                              "mutations": {
                                                                                                                                                                                                "S": [
                                                                                                                                                                                                  "V1264L"
                                                                                                                                                                                                ],
                                                                                                                                                                                                "nuc": [
                                                                                                                                                                                                  "G25352T"
                                                                                                                                                                                                ]
                                                                                                                                                                                              }
                                                                                                                                                                                            },
                                                                                                                                                                                            "name": "Aruba/AW-RIVM-10753/2021",
                                                                                                                                                                                            "node_attrs": {
                                                                                                                                                                                              "author": {
                                                                                                                                                                                                "author": "Adam Meijer et al",
                                                                                                                                                                                                "value": "Adam Meijer et al"
                                                                                                                                                                                              },
                                                                                                                                                                                              "clade_membership": {
                                                                                                                                                                                                "value": "20E (EU1)"
                                                                                                                                                                                              },
                                                                                                                                                                                              "country": {
                                                                                                                                                                                                "value": "Aruba"
                                                                                                                                                                                              },
                                                                                                                                                                                              "div": 21,
                                                                                                                                                                                              "division": {
                                                                                                                                                                                                "value": "Aruba"
                                                                                                                                                                                              },
                                                                                                                                                                                              "division_exposure": {
                                                                                                                                                                                                "value": "Aruba"
                                                                                                                                                                                              },
                                                                                                                                                                                              "gisaid_epi_isl": {
                                                                                                                                                                                                "value": "EPI_ISL_1059911"
                                                                                                                                                                                              },
                                                                                                                                                                                              "host": {
                                                                                                                                                                                                "value": "Human"
                                                                                                                                                                                              },
                                                                                                                                                                                              "custom_location": {
                                                                                                                                                                                                "confidence": {
                                                                                                                                                                                                  "South America": 1.0
                                                                                                                                                                                                },
                                                                                                                                                                                                "entropy": -1.000088900581841e-12,
                                                                                                                                                                                                "value": "South America"
                                                                                                                                                                                              },
                                                                                                                                                                                              "num_date": {
                                                                                                                                                                                                "confidence": [
                                                                                                                                                                                                  2021.0534246575342,
                                                                                                                                                                                                  2021.0534246575342
                                                                                                                                                                                                ],
                                                                                                                                                                                                "value": 2021.0534246575342
                                                                                                                                                                                              },
                                                                                                                                                                                              "originating_lab": {
                                                                                                                                                                                                "value": "Dutch COVID-19 response team"
                                                                                                                                                                                              },
                                                                                                                                                                                              "pangolin_lineage": {
                                                                                                                                                                                                "value": "B.1.177"
                                                                                                                                                                                              },
                                                                                                                                                                                              "recency": {
                                                                                                                                                                                                "value": "One week ago"
                                                                                                                                                                                              },
                                                                                                                                                                                              "region": {
                                                                                                                                                                                                "value": "South America"
                                                                                                                                                                                              },
                                                                                                                                                                                              "region_exposure": {
                                                                                                                                                                                                "value": "South America"
                                                                                                                                                                                              },
                                                                                                                                                                                              "subclade_membership": {
                                                                                                                                                                                                "value": "20E (EU1)"
                                                                                                                                                                                              },
                                                                                                                                                                                              "submitting_lab": {
                                                                                                                                                                                                "value": "National Institute for Public Health and the Environment (RIVM)"
                                                                                                                                                                                              },
                                                                                                                                                                                              "url": "https://www.gisaid.org"
                                                                                                                                                                                            }
                                                                                                                                                                                          },
                                                                                                                                                                                          {
                                                                                                                                                                                            "branch_attrs": {
                                                                                                                                                                                              "labels": {
                                                                                                                                                                                                "aa": "ORF1a: P4075S"
                                                                                                                                                                                              },
                                                                                                                                                                                              "mutations": {
                                                                                                                                                                                                "ORF1a": [
                                                                                                                                                                                                  "P4075S"
                                                                                                                                                                                                ],
                                                                                                                                                                                                "nuc": [
                                                                                                                                                                                                  "C12488T"
                                                                                                                                                                                                ]
                                                                                                                                                                                              }
                                                                                                                                                                                            },
                                                                                                                                                                                            "children": [
                                                                                                                                                                                              {
                                                                                                                                                                                                "branch_attrs": {
                                                                                                                                                                                                  "mutations": {
                                                                                                                                                                                                    "nuc": [
                                                                                                                                                                                                      "A23971G"
                                                                                                                                                                                                    ]
                                                                                                                                                                                                  }
                                                                                                                                                                                                },
                                                                                                                                                                                                "name": "Aruba/AW-RIVM-11763/2021",
                                                                                                                                                                                                "node_attrs": {
                                                                                                                                                                                                  "author": {
                                                                                                                                                                                                    "author": "Adam Meijer et al",
                                                                                                                                                                                                    "value": "Adam Meijer et al"
                                                                                                                                                                                                  },
                                                                                                                                                                                                  "clade_membership": {
                                                                                                                                                                                                    "value": "20E (EU1)"
                                                                                                                                                                                                  },
                                                                                                                                                                                                  "country": {
                                                                                                                                                                                                    "value": "Aruba"
                                                                                                                                                                                                  },
                                                                                                                                                                                                  "div": 22,
                                                                                                                                                                                                  "division": {
                                                                                                                                                                                                    "value": "Aruba"
                                                                                                                                                                                                  },
                                                                                                                                                                                                  "division_exposure": {
                                                                                                                                                                                                    "value": "Aruba"
                                                                                                                                                                                                  },
                                                                                                                                                                                                  "gisaid_epi_isl": {
                                                                                                                                                                                                    "value": "EPI_ISL_1013809"
                                                                                                                                                                                                  },
                                                                                                                                                                                                  "host": {
                                                                                                                                                                                                    "value": "Human"
                                                                                                                                                                                                  },
                                                                                                                                                                                                  "custom_location": {
                                                                                                                                                                                                    "confidence": {
                                                                                                                                                                                                      "South America": 1.0
                                                                                                                                                                                                    },
                                                                                                                                                                                                    "entropy": -1.000088900581841e-12,
                                                                                                                                                                                                    "value": "South America"
                                                                                                                                                                                                  },
                                                                                                                                                                                                  "num_date": {
                                                                                                                                                                                                    "confidence": [
                                                                                                                                                                                                      2021.0863013698631,
                                                                                                                                                                                                      2021.0863013698631
                                                                                                                                                                                                    ],
                                                                                                                                                                                                    "value": 2021.0863013698631
                                                                                                                                                                                                  },
                                                                                                                                                                                                  "originating_lab": {
                                                                                                                                                                                                    "value": "Dutch COVID-19 response team"
                                                                                                                                                                                                  },
                                                                                                                                                                                                  "pangolin_lineage": {
                                                                                                                                                                                                    "value": "B.1.177"
                                                                                                                                                                                                  },
                                                                                                                                                                                                  "recency": {
                                                                                                                                                                                                    "value": "One month ago"
                                                                                                                                                                                                  },
                                                                                                                                                                                                  "region": {
                                                                                                                                                                                                    "value": "South America"
                                                                                                                                                                                                  },
                                                                                                                                                                                                  "region_exposure": {
                                                                                                                                                                                                    "value": "South America"
                                                                                                                                                                                                  },
                                                                                                                                                                                                  "subclade_membership": {
                                                                                                                                                                                                    "value": "20E (EU1)"
                                                                                                                                                                                                  },
                                                                                                                                                                                                  "submitting_lab": {
                                                                                                                                                                                                    "value": "National Institute for Public Health and the Environment (RIVM)"
                                                                                                                                                                                                  },
                                                                                                                                                                                                  "url": "https://www.gisaid.org"
                                                                                                                                                                                                }
                                                                                                                                                                                              },
                                                                                                                                                                                              {
                                                                                                                                                                                                "branch_attrs": {
                                                                                                                                                                                                  "mutations": {}
                                                                                                                                                                                                },
                                                                                                                                                                                                "name": "Aruba/AW-RIVM-11594/2021",
                                                                                                                                                                                                "node_attrs": {
                                                                                                                                                                                                  "author": {
                                                                                                                                                                                                    "author": "Adam Meijer et al",
                                                                                                                                                                                                    "value": "Adam Meijer et al"
                                                                                                                                                                                                  },
                                                                                                                                                                                                  "clade_membership": {
                                                                                                                                                                                                    "value": "20E (EU1)"
                                                                                                                                                                                                  },
                                                                                                                                                                                                  "country": {
                                                                                                                                                                                                    "value": "Aruba"
                                                                                                                                                                                                  },
                                                                                                                                                                                                  "div": 21,
                                                                                                                                                                                                  "division": {
                                                                                                                                                                                                    "value": "Aruba"
                                                                                                                                                                                                  },
                                                                                                                                                                                                  "division_exposure": {
                                                                                                                                                                                                    "value": "Aruba"
                                                                                                                                                                                                  },
                                                                                                                                                                                                  "gisaid_epi_isl": {
                                                                                                                                                                                                    "value": "EPI_ISL_1014626"
                                                                                                                                                                                                  },
                                                                                                                                                                                                  "host": {
                                                                                                                                                                                                    "value": "Human"
                                                                                                                                                                                                  },
                                                                                                                                                                                                  "custom_location": {
                                                                                                                                                                                                    "confidence": {
                                                                                                                                                                                                      "South America": 1.0
                                                                                                                                                                                                    },
                                                                                                                                                                                                    "entropy": -1.000088900581841e-12,
                                                                                                                                                                                                    "value": "South America"
                                                                                                                                                                                                  },
                                                                                                                                                                                                  "num_date": {
                                                                                                                                                                                                    "confidence": [
                                                                                                                                                                                                      2021.0753424657535,
                                                                                                                                                                                                      2021.0753424657535
                                                                                                                                                                                                    ],
                                                                                                                                                                                                    "value": 2021.0753424657535
                                                                                                                                                                                                  },
                                                                                                                                                                                                  "originating_lab": {
                                                                                                                                                                                                    "value": "Dutch COVID-19 response team"
                                                                                                                                                                                                  },
                                                                                                                                                                                                  "pangolin_lineage": {
                                                                                                                                                                                                    "value": "B.1.177"
                                                                                                                                                                                                  },
                                                                                                                                                                                                  "recency": {
                                                                                                                                                                                                    "value": "One month ago"
                                                                                                                                                                                                  },
                                                                                                                                                                                                  "region": {
                                                                                                                                                                                                    "value": "South America"
                                                                                                                                                                                                  },
                                                                                                                                                                                                  "region_exposure": {
                                                                                                                                                                                                    "value": "South America"
                                                                                                                                                                                                  },
                                                                                                                                                                                                  "subclade_membership": {
                                                                                                                                                                                                    "value": "20E (EU1)"
                                                                                                                                                                                                  },
                                                                                                                                                                                                  "submitting_lab": {
                                                                                                                                                                                                    "value": "National Institute for Public Health and the Environment (RIVM)"
                                                                                                                                                                                                  },
                                                                                                                                                                                                  "url": "https://www.gisaid.org"
                                                                                                                                                                                                }
                                                                                                                                                                                              }
                                                                                                                                                                                            ],
                                                                                                                                                                                            "name": "NODE_0000851",
                                                                                                                                                                                            "node_attrs": {
                                                                                                                                                                                              "clade_membership": {
                                                                                                                                                                                                "value": "20E (EU1)"
                                                                                                                                                                                              },
                                                                                                                                                                                              "div": 21,
                                                                                                                                                                                              "custom_location": {
                                                                                                                                                                                                "confidence": {
                                                                                                                                                                                                  "Europe": 0.001693996392172739,
                                                                                                                                                                                                  "South America": 0.9976829599816699
                                                                                                                                                                                                },
                                                                                                                                                                                                "entropy": 0.018544818205163672,
                                                                                                                                                                                                "value": "South America"
                                                                                                                                                                                              },
                                                                                                                                                                                              "num_date": {
                                                                                                                                                                                                "confidence": [
                                                                                                                                                                                                  2021.0122825352282,
                                                                                                                                                                                                  2021.0753424657535
                                                                                                                                                                                                ],
                                                                                                                                                                                                "value": 2021.0505559501883
                                                                                                                                                                                              },
                                                                                                                                                                                              "subclade_membership": {
                                                                                                                                                                                                "value": "20E (EU1)"
                                                                                                                                                                                              }
                                                                                                                                                                                            }
                                                                                                                                                                                          }
                                                                                                                                                                                        ],
                                                                                                                                                                                        "name": "NODE_0000849",
                                                                                                                                                                                        "node_attrs": {
                                                                                                                                                                                          "clade_membership": {
                                                                                                                                                                                            "value": "20E (EU1)"
                                                                                                                                                                                          },
                                                                                                                                                                                          "div": 20,
                                                                                                                                                                                          "custom_location": {
                                                                                                                                                                                            "confidence": {
                                                                                                                                                                                              "Europe": 0.0074056315829582435,
                                                                                                                                                                                              "South America": 0.9920701752575884
                                                                                                                                                                                            },
                                                                                                                                                                                            "entropy": 0.04862993864511051,
                                                                                                                                                                                            "value": "South America"
                                                                                                                                                                                          },
                                                                                                                                                                                          "num_date": {
                                                                                                                                                                                            "confidence": [
                                                                                                                                                                                              2020.940606351218,
                                                                                                                                                                                              2021.03719488648
                                                                                                                                                                                            ],
                                                                                                                                                                                            "value": 2020.9764029197545
                                                                                                                                                                                          },
                                                                                                                                                                                          "subclade_membership": {
                                                                                                                                                                                            "value": "20E (EU1)"
                                                                                                                                                                                          }
                                                                                                                                                                                        }
                                                                                                                                                                                      },
                                                                                                                                                                                      {
                                                                                                                                                                                        "branch_attrs": {
                                                                                                                                                                                          "mutations": {}
                                                                                                                                                                                        },
                                                                                                                                                                                        "children": [
                                                                                                                                                                                          {
                                                                                                                                                                                            "branch_attrs": {
                                                                                                                                                                                              "mutations": {}
                                                                                                                                                                                            },
                                                                                                                                                                                            "children": [
                                                                                                                                                                                              {
                                                                                                                                                                                                "branch_attrs": {
                                                                                                                                                                                                  "labels": {
                                                                                                                                                                                                    "aa": "ORF1a: G465V; ORF1b: A517V"
                                                                                                                                                                                                  },
                                                                                                                                                                                                  "mutations": {
                                                                                                                                                                                                    "ORF1a": [
                                                                                                                                                                                                      "G465V"
                                                                                                                                                                                                    ],
                                                                                                                                                                                                    "ORF1b": [
                                                                                                                                                                                                      "A517V"
                                                                                                                                                                                                    ],
                                                                                                                                                                                                    "nuc": [
                                                                                                                                                                                                      "G1659T",
                                                                                                                                                                                                      "C2881T",
                                                                                                                                                                                                      "C15017T",
                                                                                                                                                                                                      "A20289G"
                                                                                                                                                                                                    ]
                                                                                                                                                                                                  }
                                                                                                                                                                                                },
                                                                                                                                                                                                "name": "Norway/5460/2020",
                                                                                                                                                                                                "node_attrs": {
                                                                                                                                                                                                  "author": {
                                                                                                                                                                                                    "author": "Kathrine Stene-Johansen et al",
                                                                                                                                                                                                    "value": "Kathrine Stene-Johansen et al"
                                                                                                                                                                                                  },
                                                                                                                                                                                                  "clade_membership": {
                                                                                                                                                                                                    "value": "20E (EU1)"
                                                                                                                                                                                                  },
                                                                                                                                                                                                  "country": {
                                                                                                                                                                                                    "value": "Europe"
                                                                                                                                                                                                  },
                                                                                                                                                                                                  "div": 16,
                                                                                                                                                                                                  "division": {
                                                                                                                                                                                                    "value": "Europe"
                                                                                                                                                                                                  },
                                                                                                                                                                                                  "division_exposure": {
                                                                                                                                                                                                    "value": "Europe"
                                                                                                                                                                                                  },
                                                                                                                                                                                                  "gisaid_epi_isl": {
                                                                                                                                                                                                    "value": "EPI_ISL_708099"
                                                                                                                                                                                                  },
                                                                                                                                                                                                  "host": {
                                                                                                                                                                                                    "value": "Human"
                                                                                                                                                                                                  },
                                                                                                                                                                                                  "custom_location": {
                                                                                                                                                                                                    "confidence": {
                                                                                                                                                                                                      "Europe": 1.0
                                                                                                                                                                                                    },
                                                                                                                                                                                                    "entropy": -1.000088900581841e-12,
                                                                                                                                                                                                    "value": "Europe"
                                                                                                                                                                                                  },
                                                                                                                                                                                                  "num_date": {
                                                                                                                                                                                                    "confidence": [
                                                                                                                                                                                                      2020.8237704918033,
                                                                                                                                                                                                      2020.8237704918033
                                                                                                                                                                                                    ],
                                                                                                                                                                                                    "value": 2020.8237704918033
                                                                                                                                                                                                  },
                                                                                                                                                                                                  "originating_lab": {
                                                                                                                                                                                                    "value": "Nordland Hospital - Bodo, Laboratory Department, Molecular Biology Unit"
                                                                                                                                                                                                  },
                                                                                                                                                                                                  "pangolin_lineage": {
                                                                                                                                                                                                    "value": "B.1.177"
                                                                                                                                                                                                  },
                                                                                                                                                                                                  "recency": {
                                                                                                                                                                                                    "value": "Older"
                                                                                                                                                                                                  },
                                                                                                                                                                                                  "region": {
                                                                                                                                                                                                    "value": "Europe"
                                                                                                                                                                                                  },
                                                                                                                                                                                                  "region_exposure": {
                                                                                                                                                                                                    "value": "Europe"
                                                                                                                                                                                                  },
                                                                                                                                                                                                  "subclade_membership": {
                                                                                                                                                                                                    "value": "20E (EU1)"
                                                                                                                                                                                                  },
                                                                                                                                                                                                  "submitting_lab": {
                                                                                                                                                                                                    "value": "Norwegian Institute of Public Health, Department of Virology"
                                                                                                                                                                                                  },
                                                                                                                                                                                                  "url": "https://www.gisaid.org"
                                                                                                                                                                                                }
                                                                                                                                                                                              },
                                                                                                                                                                                              {
                                                                                                                                                                                                "branch_attrs": {
                                                                                                                                                                                                  "mutations": {}
                                                                                                                                                                                                },
                                                                                                                                                                                                "children": [
                                                                                                                                                                                                  {
                                                                                                                                                                                                    "branch_attrs": {
                                                                                                                                                                                                      "labels": {
                                                                                                                                                                                                        "aa": "ORF1a: A1082T; ORF3a: T217I"
                                                                                                                                                                                                      },
                                                                                                                                                                                                      "mutations": {
                                                                                                                                                                                                        "ORF1a": [
                                                                                                                                                                                                          "A1082T"
                                                                                                                                                                                                        ],
                                                                                                                                                                                                        "ORF3a": [
                                                                                                                                                                                                          "T217I"
                                                                                                                                                                                                        ],
                                                                                                                                                                                                        "nuc": [
                                                                                                                                                                                                          "G3509A",
                                                                                                                                                                                                          "C9541T",
                                                                                                                                                                                                          "C26042T",
                                                                                                                                                                                                          "C29386T"
                                                                                                                                                                                                        ]
                                                                                                                                                                                                      }
                                                                                                                                                                                                    },
                                                                                                                                                                                                    "children": [
                                                                                                                                                                                                      {
                                                                                                                                                                                                        "branch_attrs": {
                                                                                                                                                                                                          "mutations": {}
                                                                                                                                                                                                        },
                                                                                                                                                                                                        "name": "Luxembourg/LNS5238472/2020",
                                                                                                                                                                                                        "node_attrs": {

                                                                                                                                                                                                          "author": {
                                                                                                                                                                                                            "author": "Anke Wienecke-Baldacchino et al",
                                                                                                                                                                                                            "value": "Anke Wienecke-Baldacchino et al"
                                                                                                                                                                                                          },
                                                                                                                                                                                                          "clade_membership": {
                                                                                                                                                                                                            "value": "20E (EU1)"
                                                                                                                                                                                                          },
                                                                                                                                                                                                          "country": {
                                                                                                                                                                                                            "value": "Europe"
                                                                                                                                                                                                          },
                                                                                                                                                                                                          "div": 16,
                                                                                                                                                                                                          "division": {
                                                                                                                                                                                                            "value": "Europe"
                                                                                                                                                                                                          },
                                                                                                                                                                                                          "division_exposure": {
                                                                                                                                                                                                            "value": "Europe"
                                                                                                                                                                                                          },
                                                                                                                                                                                                          "gisaid_epi_isl": {
                                                                                                                                                                                                            "value": "EPI_ISL_744207"
                                                                                                                                                                                                          },
                                                                                                                                                                                                          "host": {
                                                                                                                                                                                                            "value": "Human"
                                                                                                                                                                                                          },
                                                                                                                                                                                                          "custom_location": {
                                                                                                                                                                                                            "confidence": {
                                                                                                                                                                                                              "Europe": 0.9999999999999999
                                                                                                                                                                                                            },
                                                                                                                                                                                                            "entropy": -9.99866855976916e-13,
                                                                                                                                                                                                            "value": "Europe"
                                                                                                                                                                                                          },
                                                                                                                                                                                                          "num_date": {
                                                                                                                                                                                                            "confidence": [
                                                                                                                                                                                                              2020.8319672131147,
                                                                                                                                                                                                              2020.8319672131147
                                                                                                                                                                                                            ],
                                                                                                                                                                                                            "value": 2020.8319672131147
                                                                                                                                                                                                          },
                                                                                                                                                                                                          "originating_lab": {
                                                                                                                                                                                                            "value": "Laboratoire national de sant\u00e9, Microbiology, Virology"
                                                                                                                                                                                                          },
                                                                                                                                                                                                          "pangolin_lineage": {
                                                                                                                                                                                                            "value": "B.1.177"
                                                                                                                                                                                                          },
                                                                                                                                                                                                          "recency": {
                                                                                                                                                                                                            "value": "Older"
                                                                                                                                                                                                          },
                                                                                                                                                                                                          "region": {
                                                                                                                                                                                                            "value": "Europe"
                                                                                                                                                                                                          },
                                                                                                                                                                                                          "region_exposure": {
                                                                                                                                                                                                            "value": "Europe"
                                                                                                                                                                                                          },

                                                                                                                                                                                                          "subclade_membership": {
                                                                                                                                                                                                            "value": "20E (EU1)"
                                                                                                                                                                                                          },
                                                                                                                                                                                                          "submitting_lab": {
                                                                                                                                                                                                            "value": "Laboratoire national de sant\u00e9, Microbiology, Microbial Genomics Platform"
                                                                                                                                                                                                          },
                                                                                                                                                                                                          "url": "https://www.gisaid.org"
                                                                                                                                                                                                        }
                                                                                                                                                                                                      },
                                                                                                                                                                                                      {
                                                                                                                                                                                                        "branch_attrs": {
                                                                                                                                                                                                          "mutations": {}
                                                                                                                                                                                                        },
                                                                                                                                                                                                        "name": "Luxembourg/LNS8535646/2020",
                                                                                                                                                                                                        "node_attrs": {

                                                                                                                                                                                                          "author": {
                                                                                                                                                                                                            "author": "Anke Wienecke-Baldacchino et al",
                                                                                                                                                                                                            "value": "Anke Wienecke-Baldacchino et al"
                                                                                                                                                                                                          },
                                                                                                                                                                                                          "clade_membership": {
                                                                                                                                                                                                            "value": "20E (EU1)"
                                                                                                                                                                                                          },
                                                                                                                                                                                                          "country": {
                                                                                                                                                                                                            "value": "Europe"
                                                                                                                                                                                                          },
                                                                                                                                                                                                          "div": 16,
                                                                                                                                                                                                          "division": {
                                                                                                                                                                                                            "value": "Europe"
                                                                                                                                                                                                          },
                                                                                                                                                                                                          "division_exposure": {
                                                                                                                                                                                                            "value": "Europe"
                                                                                                                                                                                                          },
                                                                                                                                                                                                          "gisaid_epi_isl": {
                                                                                                                                                                                                            "value": "EPI_ISL_744757"
                                                                                                                                                                                                          },
                                                                                                                                                                                                          "host": {
                                                                                                                                                                                                            "value": "Human"
                                                                                                                                                                                                          },
                                                                                                                                                                                                          "custom_location": {
                                                                                                                                                                                                            "confidence": {
                                                                                                                                                                                                              "Europe": 0.9999999999999999
                                                                                                                                                                                                            },
                                                                                                                                                                                                            "entropy": -9.99866855976916e-13,
                                                                                                                                                                                                            "value": "Europe"
                                                                                                                                                                                                          },
                                                                                                                                                                                                          "num_date": {
                                                                                                                                                                                                            "confidence": [
                                                                                                                                                                                                              2020.8237704918033,
                                                                                                                                                                                                              2020.8237704918033
                                                                                                                                                                                                            ],
                                                                                                                                                                                                            "value": 2020.8237704918033
                                                                                                                                                                                                          },
                                                                                                                                                                                                          "originating_lab": {
                                                                                                                                                                                                            "value": "Laboratoire national de sant\u00e9, Microbiology, Virology"
                                                                                                                                                                                                          },
                                                                                                                                                                                                          "pangolin_lineage": {
                                                                                                                                                                                                            "value": "B.1.177"
                                                                                                                                                                                                          },
                                                                                                                                                                                                          "recency": {
                                                                                                                                                                                                            "value": "Older"
                                                                                                                                                                                                          },
                                                                                                                                                                                                          "region": {
                                                                                                                                                                                                            "value": "Europe"
                                                                                                                                                                                                          },
                                                                                                                                                                                                          "region_exposure": {
                                                                                                                                                                                                            "value": "Europe"
                                                                                                                                                                                                          },

                                                                                                                                                                                                          "subclade_membership": {
                                                                                                                                                                                                            "value": "20E (EU1)"
                                                                                                                                                                                                          },
                                                                                                                                                                                                          "submitting_lab": {
                                                                                                                                                                                                            "value": "Laboratoire national de sant\u00e9, Microbiology, Microbial Genomics Platform"
                                                                                                                                                                                                          },
                                                                                                                                                                                                          "url": "https://www.gisaid.org"
                                                                                                                                                                                                        }
                                                                                                                                                                                                      }
                                                                                                                                                                                                    ],
                                                                                                                                                                                                    "name": "NODE_0000861",
                                                                                                                                                                                                    "node_attrs": {
                                                                                                                                                                                                      "clade_membership": {
                                                                                                                                                                                                        "value": "20E (EU1)"
                                                                                                                                                                                                      },
                                                                                                                                                                                                      "div": 16,
                                                                                                                                                                                                      "custom_location": {
                                                                                                                                                                                                        "confidence": {
                                                                                                                                                                                                          "Asia": 0.0037216630155193758,
                                                                                                                                                                                                          "Europe": 0.9926113325412237,
                                                                                                                                                                                                          "South America": 0.002342153940639155
                                                                                                                                                                                                        },
                                                                                                                                                                                                        "entropy": 0.052198461048820206,
                                                                                                                                                                                                        "value": "Europe"
                                                                                                                                                                                                      },
                                                                                                                                                                                                      "num_date": {
                                                                                                                                                                                                        "confidence": [
                                                                                                                                                                                                          2020.7810184211655,
                                                                                                                                                                                                          2020.8237704918033
                                                                                                                                                                                                        ],
                                                                                                                                                                                                        "value": 2020.8237704918033
                                                                                                                                                                                                      },
                                                                                                                                                                                                      "subclade_membership": {
                                                                                                                                                                                                        "value": "20E (EU1)"
                                                                                                                                                                                                      }
                                                                                                                                                                                                    }
                                                                                                                                                                                                  },
                                                                                                                                                                                                  {
                                                                                                                                                                                                    "branch_attrs": {
                                                                                                                                                                                                      "mutations": {}
                                                                                                                                                                                                    },
                                                                                                                                                                                                    "children": [
                                                                                                                                                                                                      {
                                                                                                                                                                                                        "branch_attrs": {
                                                                                                                                                                                                          "mutations": {
                                                                                                                                                                                                            "nuc": [
                                                                                                                                                                                                              "A1987G"
                                                                                                                                                                                                            ]
                                                                                                                                                                                                          }
                                                                                                                                                                                                        },
                                                                                                                                                                                                        "children": [
                                                                                                                                                                                                          {
                                                                                                                                                                                                            "branch_attrs": {
                                                                                                                                                                                                              "labels": {
                                                                                                                                                                                                                "aa": "ORF1a: K3839R"
                                                                                                                                                                                                              },
                                                                                                                                                                                                              "mutations": {
                                                                                                                                                                                                                "ORF1a": [
                                                                                                                                                                                                                  "K3839R"
                                                                                                                                                                                                                ],
                                                                                                                                                                                                                "nuc": [
                                                                                                                                                                                                                  "G10870T",
                                                                                                                                                                                                                  "A11781G",
                                                                                                                                                                                                                  "C25614T"
                                                                                                                                                                                                                ]
                                                                                                                                                                                                              }
                                                                                                                                                                                                            },
                                                                                                                                                                                                            "children": [
                                                                                                                                                                                                              {
                                                                                                                                                                                                                "name": "Thailand/Bangkok-CONI-0330/2020_travel_history",
                                                                                                                                                                                                                "node_attrs": {
                                                                                                                                                                                                                  "div": 17,
                                                                                                                                                                                                                  "num_date": {
                                                                                                                                                                                                                    "confidence": [
                                                                                                                                                                                                                      2020.9357923497269,
                                                                                                                                                                                                                      2020.9357923497269
                                                                                                                                                                                                                    ],
                                                                                                                                                                                                                    "value": 2020.9357923497269
                                                                                                                                                                                                                  },
                                                                                                                                                                                                                  "country": {
                                                                                                                                                                                                                    "value": "Europe"
                                                                                                                                                                                                                  }
                                                                                                                                                                                                                },
                                                                                                                                                                                                                "children": [
                                                                                                                                                                                                                  {
                                                                                                                                                                                                                    "branch_attrs": {
                                                                                                                                                                                                                      "mutations": {
                                                                                                                                                                                                                        "nuc": [
                                                                                                                                                                                                                          "G17334T"
                                                                                                                                                                                                                        ]
                                                                                                                                                                                                                      }
                                                                                                                                                                                                                    },
                                                                                                                                                                                                                    "name": "Thailand/Bangkok-CONI-0330/2020",
                                                                                                                                                                                                                    "node_attrs": {
                                                                                                                                                                                                                      "author": {
                                                                                                                                                                                                                        "author": "Kamolthip Atsawawaranunt et al",
                                                                                                                                                                                                                        "value": "Kamolthip Atsawawaranunt et al"
                                                                                                                                                                                                                      },
                                                                                                                                                                                                                      "clade_membership": {
                                                                                                                                                                                                                        "value": "20E (EU1)"
                                                                                                                                                                                                                      },
                                                                                                                                                                                                                      "country": {
                                                                                                                                                                                                                        "value": "Asia"
                                                                                                                                                                                                                      },
                                                                                                                                                                                                                      "country_exposure": {
                                                                                                                                                                                                                        "value": "Europe"
                                                                                                                                                                                                                      },
                                                                                                                                                                                                                      "div": 17,
                                                                                                                                                                                                                      "division": {
                                                                                                                                                                                                                        "value": "Asia"
                                                                                                                                                                                                                      },
                                                                                                                                                                                                                      "division_exposure": {
                                                                                                                                                                                                                        "value": "Europe"
                                                                                                                                                                                                                      },
                                                                                                                                                                                                                      "gisaid_epi_isl": {
                                                                                                                                                                                                                        "value": "EPI_ISL_728561"
                                                                                                                                                                                                                      },
                                                                                                                                                                                                                      "host": {
                                                                                                                                                                                                                        "value": "Human"
                                                                                                                                                                                                                      },
                                                                                                                                                                                                                      "custom_location": {
                                                                                                                                                                                                                        "confidence": {
                                                                                                                                                                                                                          "Europe": 1.0
                                                                                                                                                                                                                        },
                                                                                                                                                                                                                        "entropy": -1.000088900581841e-12,
                                                                                                                                                                                                                        "value": "Europe"
                                                                                                                                                                                                                      },
                                                                                                                                                                                                                      "num_date": {
                                                                                                                                                                                                                        "confidence": [
                                                                                                                                                                                                                          2020.9357923497269,
                                                                                                                                                                                                                          2020.9357923497269
                                                                                                                                                                                                                        ],
                                                                                                                                                                                                                        "value": 2020.9357923497269
                                                                                                                                                                                                                      },
                                                                                                                                                                                                                      "originating_lab": {
                                                                                                                                                                                                                        "value": "Institute for Urban Disease Control and Prevention"
                                                                                                                                                                                                                      },
                                                                                                                                                                                                                      "pangolin_lineage": {
                                                                                                                                                                                                                        "value": "B.1.177.4"
                                                                                                                                                                                                                      },
                                                                                                                                                                                                                      "recency": {
                                                                                                                                                                                                                        "value": "Older"
                                                                                                                                                                                                                      },
                                                                                                                                                                                                                      "region": {
                                                                                                                                                                                                                        "value": "Asia"
                                                                                                                                                                                                                      },
                                                                                                                                                                                                                      "region_exposure": {
                                                                                                                                                                                                                        "value": "Europe"
                                                                                                                                                                                                                      },
                                                                                                                                                                                                                      "subclade_membership": {
                                                                                                                                                                                                                        "value": "20E (EU1)"
                                                                                                                                                                                                                      },
                                                                                                                                                                                                                      "submitting_lab": {
                                                                                                                                                                                                                        "value": "COVID-19 Network Investigations (CONI) Alliance"
                                                                                                                                                                                                                      },
                                                                                                                                                                                                                      "url": "https://www.gisaid.org"
                                                                                                                                                                                                                    }
                                                                                                                                                                                                                  }
                                                                                                                                                                                                                ]
                                                                                                                                                                                                              },
                                                                                                                                                                                                              {
                                                                                                                                                                                                                "branch_attrs": {
                                                                                                                                                                                                                  "mutations": {}
                                                                                                                                                                                                                },
                                                                                                                                                                                                                "name": "HongKong/HKPU-05090/2020",
                                                                                                                                                                                                                "node_attrs": {

                                                                                                                                                                                                                  "author": {
                                                                                                                                                                                                                    "author": "Gilman Kit-Hang Siu et al",
                                                                                                                                                                                                                    "value": "Gilman Kit-Hang Siu et al"
                                                                                                                                                                                                                  },
                                                                                                                                                                                                                  "clade_membership": {
                                                                                                                                                                                                                    "value": "20E (EU1)"
                                                                                                                                                                                                                  },
                                                                                                                                                                                                                  "country": {
                                                                                                                                                                                                                    "value": "Asia"
                                                                                                                                                                                                                  },
                                                                                                                                                                                                                  "div": 16,
                                                                                                                                                                                                                  "division": {
                                                                                                                                                                                                                    "value": "Asia"
                                                                                                                                                                                                                  },
                                                                                                                                                                                                                  "division_exposure": {
                                                                                                                                                                                                                    "value": "Asia"
                                                                                                                                                                                                                  },
                                                                                                                                                                                                                  "gisaid_epi_isl": {
                                                                                                                                                                                                                    "value": "EPI_ISL_1018315"
                                                                                                                                                                                                                  },
                                                                                                                                                                                                                  "host": {
                                                                                                                                                                                                                    "value": "Human"
                                                                                                                                                                                                                  },
                                                                                                                                                                                                                  "custom_location": {
                                                                                                                                                                                                                    "confidence": {
                                                                                                                                                                                                                      "Asia": 1.0
                                                                                                                                                                                                                    },
                                                                                                                                                                                                                    "entropy": -1.000088900581841e-12,
                                                                                                                                                                                                                    "value": "Asia"
                                                                                                                                                                                                                  },
                                                                                                                                                                                                                  "num_date": {
                                                                                                                                                                                                                    "confidence": [
                                                                                                                                                                                                                      2020.75,
                                                                                                                                                                                                                      2020.75
                                                                                                                                                                                                                    ],
                                                                                                                                                                                                                    "value": 2020.75
                                                                                                                                                                                                                  },
                                                                                                                                                                                                                  "originating_lab": {
                                                                                                                                                                                                                    "value": "Department of Health Technology and Informatics, The Hong Kong Polytechnic University"
                                                                                                                                                                                                                  },
                                                                                                                                                                                                                  "pangolin_lineage": {
                                                                                                                                                                                                                    "value": "B.1.177.4"
                                                                                                                                                                                                                  },
                                                                                                                                                                                                                  "recency": {
                                                                                                                                                                                                                    "value": "One month ago"
                                                                                                                                                                                                                  },
                                                                                                                                                                                                                  "region": {
                                                                                                                                                                                                                    "value": "Asia"
                                                                                                                                                                                                                  },
                                                                                                                                                                                                                  "region_exposure": {
                                                                                                                                                                                                                    "value": "Asia"
                                                                                                                                                                                                                  },

                                                                                                                                                                                                                  "subclade_membership": {
                                                                                                                                                                                                                    "value": "20E (EU1)"
                                                                                                                                                                                                                  },
                                                                                                                                                                                                                  "submitting_lab": {
                                                                                                                                                                                                                    "value": "Department of Health Technology and Informatics, The Hong Kong Polytechnic University"
                                                                                                                                                                                                                  },
                                                                                                                                                                                                                  "url": "https://www.gisaid.org"
                                                                                                                                                                                                                }
                                                                                                                                                                                                              }
                                                                                                                                                                                                            ],
                                                                                                                                                                                                            "name": "NODE_0000889",
                                                                                                                                                                                                            "node_attrs": {
                                                                                                                                                                                                              "clade_membership": {
                                                                                                                                                                                                                "value": "20E (EU1)"
                                                                                                                                                                                                              },
                                                                                                                                                                                                              "div": 16,
                                                                                                                                                                                                              "custom_location": {
                                                                                                                                                                                                                "confidence": {
                                                                                                                                                                                                                  "Africa": 0.0025122408022227928,
                                                                                                                                                                                                                  "Asia": 0.1713160086072866,
                                                                                                                                                                                                                  "Europe": 0.8178193568263841,
                                                                                                                                                                                                                  "South America": 0.007508903701297388
                                                                                                                                                                                                                },
                                                                                                                                                                                                                "entropy": 0.5250754241401303,
                                                                                                                                                                                                                "value": "Europe"
                                                                                                                                                                                                              },
                                                                                                                                                                                                              "num_date": {
                                                                                                                                                                                                                "confidence": [
                                                                                                                                                                                                                  2020.718925449497,
                                                                                                                                                                                                                  2020.75
                                                                                                                                                                                                                ],
                                                                                                                                                                                                                "value": 2020.75
                                                                                                                                                                                                              },
                                                                                                                                                                                                              "subclade_membership": {
                                                                                                                                                                                                                "value": "20E (EU1)"
                                                                                                                                                                                                              }
                                                                                                                                                                                                            }
                                                                                                                                                                                                          },
                                                                                                                                                                                                          {
                                                                                                                                                                                                            "branch_attrs": {
                                                                                                                                                                                                              "mutations": {
                                                                                                                                                                                                                "nuc": [
                                                                                                                                                                                                                  "T29164C"
                                                                                                                                                                                                                ]
                                                                                                                                                                                                              }
                                                                                                                                                                                                            },
                                                                                                                                                                                                            "children": [
                                                                                                                                                                                                              {
                                                                                                                                                                                                                "branch_attrs": {
                                                                                                                                                                                                                  "mutations": {}
                                                                                                                                                                                                                },
                                                                                                                                                                                                                "name": "Luxembourg/LNS1929808/2020",
                                                                                                                                                                                                                "node_attrs": {

                                                                                                                                                                                                                  "author": {
                                                                                                                                                                                                                    "author": "Anke Wienecke-Baldacchino et al",
                                                                                                                                                                                                                    "value": "Anke Wienecke-Baldacchino et al"
                                                                                                                                                                                                                  },
                                                                                                                                                                                                                  "clade_membership": {
                                                                                                                                                                                                                    "value": "20E (EU1)"
                                                                                                                                                                                                                  },
                                                                                                                                                                                                                  "country": {
                                                                                                                                                                                                                    "value": "Europe"
                                                                                                                                                                                                                  },
                                                                                                                                                                                                                  "div": 14,
                                                                                                                                                                                                                  "division": {
                                                                                                                                                                                                                    "value": "Europe"
                                                                                                                                                                                                                  },
                                                                                                                                                                                                                  "division_exposure": {
                                                                                                                                                                                                                    "value": "Europe"
                                                                                                                                                                                                                  },
                                                                                                                                                                                                                  "gisaid_epi_isl": {
                                                                                                                                                                                                                    "value": "EPI_ISL_740023"
                                                                                                                                                                                                                  },
                                                                                                                                                                                                                  "host": {
                                                                                                                                                                                                                    "value": "Human"
                                                                                                                                                                                                                  },
                                                                                                                                                                                                                  "custom_location": {
                                                                                                                                                                                                                    "confidence": {
                                                                                                                                                                                                                      "Europe": 1.0
                                                                                                                                                                                                                    },
                                                                                                                                                                                                                    "entropy": -1.000088900581841e-12,
                                                                                                                                                                                                                    "value": "Europe"
                                                                                                                                                                                                                  },
                                                                                                                                                                                                                  "num_date": {
                                                                                                                                                                                                                    "confidence": [
                                                                                                                                                                                                                      2020.73087431694,
                                                                                                                                                                                                                      2020.73087431694
                                                                                                                                                                                                                    ],
                                                                                                                                                                                                                    "value": 2020.73087431694
                                                                                                                                                                                                                  },
                                                                                                                                                                                                                  "originating_lab": {
                                                                                                                                                                                                                    "value": "Laboratoire national de sant\u00e9, Microbiology, Virology"
                                                                                                                                                                                                                  },
                                                                                                                                                                                                                  "pangolin_lineage": {
                                                                                                                                                                                                                    "value": "B.1.177"
                                                                                                                                                                                                                  },
                                                                                                                                                                                                                  "recency": {
                                                                                                                                                                                                                    "value": "Older"
                                                                                                                                                                                                                  },
                                                                                                                                                                                                                  "region": {
                                                                                                                                                                                                                    "value": "Europe"
                                                                                                                                                                                                                  },
                                                                                                                                                                                                                  "region_exposure": {
                                                                                                                                                                                                                    "value": "Europe"
                                                                                                                                                                                                                  },

                                                                                                                                                                                                                  "subclade_membership": {
                                                                                                                                                                                                                    "value": "20E (EU1)"
                                                                                                                                                                                                                  },
                                                                                                                                                                                                                  "submitting_lab": {
                                                                                                                                                                                                                    "value": "Laboratoire national de sant\u00e9, Microbiology, Microbial Genomics Platform"
                                                                                                                                                                                                                  },
                                                                                                                                                                                                                  "url": "https://www.gisaid.org"
                                                                                                                                                                                                                }
                                                                                                                                                                                                              },
                                                                                                                                                                                                              {
                                                                                                                                                                                                                "branch_attrs": {
                                                                                                                                                                                                                  "labels": {
                                                                                                                                                                                                                    "aa": "ORF1a: A2379S; ORF1b: Y2281K; ORF3a: Y145F"
                                                                                                                                                                                                                  },
                                                                                                                                                                                                                  "mutations": {
                                                                                                                                                                                                                    "ORF1a": [
                                                                                                                                                                                                                      "A2379S"
                                                                                                                                                                                                                    ],
                                                                                                                                                                                                                    "ORF1b": [
                                                                                                                                                                                                                      "Y2281K"
                                                                                                                                                                                                                    ],
                                                                                                                                                                                                                    "ORF3a": [
                                                                                                                                                                                                                      "Y145F"
                                                                                                                                                                                                                    ],
                                                                                                                                                                                                                    "nuc": [
                                                                                                                                                                                                                      "A4870G",
                                                                                                                                                                                                                      "G7400T",
                                                                                                                                                                                                                      "T20308A",
                                                                                                                                                                                                                      "T20310A",
                                                                                                                                                                                                                      "A25826T"
                                                                                                                                                                                                                    ]
                                                                                                                                                                                                                  }
                                                                                                                                                                                                                },
                                                                                                                                                                                                                "name": "Luxembourg/LNS9104433/2021",
                                                                                                                                                                                                                "node_attrs": {

                                                                                                                                                                                                                  "author": {
                                                                                                                                                                                                                    "author": "Anke Wienecke-Baldacchino et al",
                                                                                                                                                                                                                    "value": "Anke Wienecke-Baldacchino et al"
                                                                                                                                                                                                                  },
                                                                                                                                                                                                                  "clade_membership": {
                                                                                                                                                                                                                    "value": "20E (EU1)"
                                                                                                                                                                                                                  },
                                                                                                                                                                                                                  "country": {
                                                                                                                                                                                                                    "value": "Europe"
                                                                                                                                                                                                                  },
                                                                                                                                                                                                                  "div": 19,
                                                                                                                                                                                                                  "division": {
                                                                                                                                                                                                                    "value": "Europe"
                                                                                                                                                                                                                  },
                                                                                                                                                                                                                  "division_exposure": {
                                                                                                                                                                                                                    "value": "Europe"
                                                                                                                                                                                                                  },
                                                                                                                                                                                                                  "gisaid_epi_isl": {
                                                                                                                                                                                                                    "value": "EPI_ISL_910943"
                                                                                                                                                                                                                  },
                                                                                                                                                                                                                  "host": {
                                                                                                                                                                                                                    "value": "Human"
                                                                                                                                                                                                                  },
                                                                                                                                                                                                                  "custom_location": {
                                                                                                                                                                                                                    "confidence": {
                                                                                                                                                                                                                      "Europe": 1.0
                                                                                                                                                                                                                    },
                                                                                                                                                                                                                    "entropy": -1.000088900581841e-12,
                                                                                                                                                                                                                    "value": "Europe"
                                                                                                                                                                                                                  },
                                                                                                                                                                                                                  "num_date": {
                                                                                                                                                                                                                    "confidence": [
                                                                                                                                                                                                                      2021.0205479452054,
                                                                                                                                                                                                                      2021.0205479452054
                                                                                                                                                                                                                    ],
                                                                                                                                                                                                                    "value": 2021.0205479452054
                                                                                                                                                                                                                  },
                                                                                                                                                                                                                  "originating_lab": {
                                                                                                                                                                                                                    "value": "Laboratoire national de sante, Microbiology, Virology"
                                                                                                                                                                                                                  },
                                                                                                                                                                                                                  "pangolin_lineage": {
                                                                                                                                                                                                                    "value": "B.1.177"
                                                                                                                                                                                                                  },
                                                                                                                                                                                                                  "recency": {
                                                                                                                                                                                                                    "value": "Older"
                                                                                                                                                                                                                  },
                                                                                                                                                                                                                  "region": {
                                                                                                                                                                                                                    "value": "Europe"
                                                                                                                                                                                                                  },
                                                                                                                                                                                                                  "region_exposure": {
                                                                                                                                                                                                                    "value": "Europe"
                                                                                                                                                                                                                  },

                                                                                                                                                                                                                  "subclade_membership": {
                                                                                                                                                                                                                    "value": "20E (EU1)"
                                                                                                                                                                                                                  },
                                                                                                                                                                                                                  "submitting_lab": {
                                                                                                                                                                                                                    "value": "Laboratoire national de sante, Microbiology, Microbial Genomics Platform"
                                                                                                                                                                                                                  },
                                                                                                                                                                                                                  "url": "https://www.gisaid.org"
                                                                                                                                                                                                                }
                                                                                                                                                                                                              }
                                                                                                                                                                                                            ],
                                                                                                                                                                                                            "name": "NODE_0000890",
                                                                                                                                                                                                            "node_attrs": {
                                                                                                                                                                                                              "clade_membership": {
                                                                                                                                                                                                                "value": "20E (EU1)"
                                                                                                                                                                                                              },
                                                                                                                                                                                                              "div": 14,
                                                                                                                                                                                                              "custom_location": {
                                                                                                                                                                                                                "confidence": {
                                                                                                                                                                                                                  "Asia": 0.008110930298092787,
                                                                                                                                                                                                                  "Europe": 0.9878149158289568,
                                                                                                                                                                                                                  "South America": 0.002635643483389241
                                                                                                                                                                                                                },
                                                                                                                                                                                                                "entropy": 0.0773608135646754,
                                                                                                                                                                                                                "value": "Europe"
                                                                                                                                                                                                              },
                                                                                                                                                                                                              "num_date": {
                                                                                                                                                                                                                "confidence": [
                                                                                                                                                                                                                  2020.6757283367722,
                                                                                                                                                                                                                  2020.73087431694
                                                                                                                                                                                                                ],
                                                                                                                                                                                                                "value": 2020.73087431694
                                                                                                                                                                                                              },
                                                                                                                                                                                                              "subclade_membership": {
                                                                                                                                                                                                                "value": "20E (EU1)"
                                                                                                                                                                                                              }
                                                                                                                                                                                                            }
                                                                                                                                                                                                          }
                                                                                                                                                                                                        ],
                                                                                                                                                                                                        "name": "NODE_0000888",
                                                                                                                                                                                                        "node_attrs": {
                                                                                                                                                                                                          "clade_membership": {
                                                                                                                                                                                                            "value": "20E (EU1)"
                                                                                                                                                                                                          },
                                                                                                                                                                                                          "div": 13,
                                                                                                                                                                                                          "custom_location": {
                                                                                                                                                                                                            "confidence": {
                                                                                                                                                                                                              "Africa": 0.0017146489655684373,
                                                                                                                                                                                                              "Asia": 0.039114573529815844,
                                                                                                                                                                                                              "Europe": 0.9515078717422186,
                                                                                                                                                                                                              "South America": 0.006840736489231672
                                                                                                                                                                                                            },
                                                                                                                                                                                                            "entropy": 0.22533983155038712,
                                                                                                                                                                                                            "value": "Europe"
                                                                                                                                                                                                          },
                                                                                                                                                                                                          "num_date": {
                                                                                                                                                                                                            "confidence": [
                                                                                                                                                                                                              2020.5615717150656,
                                                                                                                                                                                                              2020.7055628034086
                                                                                                                                                                                                            ],
                                                                                                                                                                                                            "value": 2020.62344284663
                                                                                                                                                                                                          },
                                                                                                                                                                                                          "subclade_membership": {
                                                                                                                                                                                                            "value": "20E (EU1)"
                                                                                                                                                                                                          }
                                                                                                                                                                                                        }
                                                                                                                                                                                                      },
                                                                                                                                                                                                      {
                                                                                                                                                                                                        "branch_attrs": {
                                                                                                                                                                                                          "mutations": {}
                                                                                                                                                                                                        },
                                                                                                                                                                                                        "children": [
                                                                                                                                                                                                          {
                                                                                                                                                                                                            "branch_attrs": {
                                                                                                                                                                                                              "labels": {
                                                                                                                                                                                                                "aa": "ORF1a: M1014L"
                                                                                                                                                                                                              },
                                                                                                                                                                                                              "mutations": {
                                                                                                                                                                                                                "ORF1a": [
                                                                                                                                                                                                                  "M1014L"
                                                                                                                                                                                                                ],
                                                                                                                                                                                                                "nuc": [
                                                                                                                                                                                                                  "A3305C"
                                                                                                                                                                                                                ]
                                                                                                                                                                                                              }
                                                                                                                                                                                                            },
                                                                                                                                                                                                            "children": [
                                                                                                                                                                                                              {
                                                                                                                                                                                                                "branch_attrs": {
                                                                                                                                                                                                                  "labels": {
                                                                                                                                                                                                                    "aa": "N: T141I; ORF1a: T2648I; ORF1b: A647S, I2166V; ORF7a: E95Q"
                                                                                                                                                                                                                  },
                                                                                                                                                                                                                  "mutations": {
                                                                                                                                                                                                                    "N": [
                                                                                                                                                                                                                      "T141I"
                                                                                                                                                                                                                    ],
                                                                                                                                                                                                                    "ORF1a": [
                                                                                                                                                                                                                      "T2648I"
                                                                                                                                                                                                                    ],
                                                                                                                                                                                                                    "ORF1b": [
                                                                                                                                                                                                                      "A647S",
                                                                                                                                                                                                                      "I2166V"
                                                                                                                                                                                                                    ],
                                                                                                                                                                                                                    "ORF7a": [
                                                                                                                                                                                                                      "E95Q"
                                                                                                                                                                                                                    ],
                                                                                                                                                                                                                    "nuc": [
                                                                                                                                                                                                                      "T766C",
                                                                                                                                                                                                                      "C1519T",
                                                                                                                                                                                                                      "C8208T",
                                                                                                                                                                                                                      "G15406T",
                                                                                                                                                                                                                      "A19963G",
                                                                                                                                                                                                                      "C26537T",
                                                                                                                                                                                                                      "C27005T",
                                                                                                                                                                                                                      "G27676C",
                                                                                                                                                                                                                      "C28695T",
                                                                                                                                                                                                                      "G29810T"
                                                                                                                                                                                                                    ]
                                                                                                                                                                                                                  }
                                                                                                                                                                                                                },
                                                                                                                                                                                                                "name": "Colombia/DC-INS-VG-606/2021",
                                                                                                                                                                                                                "node_attrs": {

                                                                                                                                                                                                                  "author": {
                                                                                                                                                                                                                    "author": "Katherine Laiton-Donato et al",
                                                                                                                                                                                                                    "value": "Katherine Laiton-Donato et al B"
                                                                                                                                                                                                                  },
                                                                                                                                                                                                                  "clade_membership": {
                                                                                                                                                                                                                    "value": "20E (EU1)"
                                                                                                                                                                                                                  },
                                                                                                                                                                                                                  "country": {
                                                                                                                                                                                                                    "value": "Colombia"
                                                                                                                                                                                                                  },
                                                                                                                                                                                                                  "div": 23,
                                                                                                                                                                                                                  "division": {
                                                                                                                                                                                                                    "value": "Bogota"
                                                                                                                                                                                                                  },
                                                                                                                                                                                                                  "division_exposure": {
                                                                                                                                                                                                                    "value": "Bogota"
                                                                                                                                                                                                                  },
                                                                                                                                                                                                                  "gisaid_epi_isl": {
                                                                                                                                                                                                                    "value": "EPI_ISL_956303"
                                                                                                                                                                                                                  },
                                                                                                                                                                                                                  "host": {
                                                                                                                                                                                                                    "value": "Human"
                                                                                                                                                                                                                  },
                                                                                                                                                                                                                  "custom_location": {
                                                                                                                                                                                                                    "confidence": {
                                                                                                                                                                                                                      "South America": 1.0
                                                                                                                                                                                                                    },
                                                                                                                                                                                                                    "entropy": -1.000088900581841e-12,
                                                                                                                                                                                                                    "value": "South America"
                                                                                                                                                                                                                  },
                                                                                                                                                                                                                  "num_date": {
                                                                                                                                                                                                                    "confidence": [
                                                                                                                                                                                                                      2021.045205479452,
                                                                                                                                                                                                                      2021.045205479452
                                                                                                                                                                                                                    ],
                                                                                                                                                                                                                    "value": 2021.045205479452
                                                                                                                                                                                                                  },
                                                                                                                                                                                                                  "originating_lab": {
                                                                                                                                                                                                                    "value": "LABORATORIO ANALIZAR SYNLAB"
                                                                                                                                                                                                                  },
                                                                                                                                                                                                                  "pangolin_lineage": {
                                                                                                                                                                                                                    "value": "B.1.177"
                                                                                                                                                                                                                  },
                                                                                                                                                                                                                  "recency": {
                                                                                                                                                                                                                    "value": "One month ago"
                                                                                                                                                                                                                  },
                                                                                                                                                                                                                  "region": {
                                                                                                                                                                                                                    "value": "South America"
                                                                                                                                                                                                                  },
                                                                                                                                                                                                                  "region_exposure": {
                                                                                                                                                                                                                    "value": "South America"
                                                                                                                                                                                                                  },

                                                                                                                                                                                                                  "subclade_membership": {
                                                                                                                                                                                                                    "value": "20E (EU1)"
                                                                                                                                                                                                                  },
                                                                                                                                                                                                                  "submitting_lab": {
                                                                                                                                                                                                                    "value": "Instituto Nacional de Salud- Direcci\u00f3n de Investigaci\u00f3n en Salud P\u00fablica"
                                                                                                                                                                                                                  },
                                                                                                                                                                                                                  "url": "https://www.gisaid.org"
                                                                                                                                                                                                                }
                                                                                                                                                                                                              },
                                                                                                                                                                                                              {
                                                                                                                                                                                                                "branch_attrs": {
                                                                                                                                                                                                                  "labels": {
                                                                                                                                                                                                                    "aa": "ORF1a: V1583F; ORF8: Q91K"
                                                                                                                                                                                                                  },
                                                                                                                                                                                                                  "mutations": {
                                                                                                                                                                                                                    "ORF1a": [
                                                                                                                                                                                                                      "V1583F"
                                                                                                                                                                                                                    ],
                                                                                                                                                                                                                    "ORF8": [
                                                                                                                                                                                                                      "Q91K"
                                                                                                                                                                                                                    ],
                                                                                                                                                                                                                    "nuc": [
                                                                                                                                                                                                                      "G5012T",
                                                                                                                                                                                                                      "C28164A",
                                                                                                                                                                                                                      "G29179T",
                                                                                                                                                                                                                      "G29751C"
                                                                                                                                                                                                                    ]
                                                                                                                                                                                                                  }
                                                                                                                                                                                                                },
                                                                                                                                                                                                                "children": [
                                                                                                                                                                                                                  {
                                                                                                                                                                                                                    "branch_attrs": {
                                                                                                                                                                                                                      "mutations": {}
                                                                                                                                                                                                                    },
                                                                                                                                                                                                                    "name": "Canada/BC-BCCDC-9904/2020",
                                                                                                                                                                                                                    "node_attrs": {
                                                                                                                                                                                                                      "author": {
                                                                                                                                                                                                                        "author": "Prystajecky Natalie et al",
                                                                                                                                                                                                                        "value": "Prystajecky Natalie et al"
                                                                                                                                                                                                                      },
                                                                                                                                                                                                                      "clade_membership": {
                                                                                                                                                                                                                        "value": "20E (EU1)"
                                                                                                                                                                                                                      },
                                                                                                                                                                                                                      "country": {
                                                                                                                                                                                                                        "value": "North America"
                                                                                                                                                                                                                      },
                                                                                                                                                                                                                      "div": 17,
                                                                                                                                                                                                                      "division": {
                                                                                                                                                                                                                        "value": "North America"
                                                                                                                                                                                                                      },
                                                                                                                                                                                                                      "division_exposure": {
                                                                                                                                                                                                                        "value": "North America"
                                                                                                                                                                                                                      },
                                                                                                                                                                                                                      "gisaid_epi_isl": {
                                                                                                                                                                                                                        "value": "EPI_ISL_976551"
                                                                                                                                                                                                                      },
                                                                                                                                                                                                                      "host": {
                                                                                                                                                                                                                        "value": "Human"
                                                                                                                                                                                                                      },
                                                                                                                                                                                                                      "custom_location": {
                                                                                                                                                                                                                        "confidence": {
                                                                                                                                                                                                                          "North America": 1.0
                                                                                                                                                                                                                        },
                                                                                                                                                                                                                        "entropy": -1.000088900581841e-12,
                                                                                                                                                                                                                        "value": "North America"
                                                                                                                                                                                                                      },
                                                                                                                                                                                                                      "num_date": {
                                                                                                                                                                                                                        "confidence": [
                                                                                                                                                                                                                          2020.9603825136612,
                                                                                                                                                                                                                          2020.9603825136612
                                                                                                                                                                                                                        ],
                                                                                                                                                                                                                        "value": 2020.9603825136612
                                                                                                                                                                                                                      },
                                                                                                                                                                                                                      "originating_lab": {
                                                                                                                                                                                                                        "value": "BCCDC Public Health Laboratory"
                                                                                                                                                                                                                      },
                                                                                                                                                                                                                      "recency": {
                                                                                                                                                                                                                        "value": "One month ago"
                                                                                                                                                                                                                      },
                                                                                                                                                                                                                      "region": {
                                                                                                                                                                                                                        "value": "North America"
                                                                                                                                                                                                                      },
                                                                                                                                                                                                                      "region_exposure": {
                                                                                                                                                                                                                        "value": "North America"
                                                                                                                                                                                                                      },
                                                                                                                                                                                                                      "subclade_membership": {
                                                                                                                                                                                                                        "value": "20E (EU1)"
                                                                                                                                                                                                                      },
                                                                                                                                                                                                                      "submitting_lab": {
                                                                                                                                                                                                                        "value": "BCCDC Public Health Laboratory"
                                                                                                                                                                                                                      },
                                                                                                                                                                                                                      "url": "https://www.gisaid.org"
                                                                                                                                                                                                                    }
                                                                                                                                                                                                                  },
                                                                                                                                                                                                                  {
                                                                                                                                                                                                                    "branch_attrs": {
                                                                                                                                                                                                                      "mutations": {}
                                                                                                                                                                                                                    },
                                                                                                                                                                                                                    "name": "Canada/BC-BCCDC-9412/2020",
                                                                                                                                                                                                                    "node_attrs": {
                                                                                                                                                                                                                      "author": {
                                                                                                                                                                                                                        "author": "Prystajecky Natalie et al",
                                                                                                                                                                                                                        "value": "Prystajecky Natalie et al"
                                                                                                                                                                                                                      },
                                                                                                                                                                                                                      "clade_membership": {
                                                                                                                                                                                                                        "value": "20E (EU1)"
                                                                                                                                                                                                                      },
                                                                                                                                                                                                                      "country": {
                                                                                                                                                                                                                        "value": "North America"
                                                                                                                                                                                                                      },
                                                                                                                                                                                                                      "div": 17,
                                                                                                                                                                                                                      "division": {
                                                                                                                                                                                                                        "value": "North America"
                                                                                                                                                                                                                      },
                                                                                                                                                                                                                      "division_exposure": {
                                                                                                                                                                                                                        "value": "North America"
                                                                                                                                                                                                                      },
                                                                                                                                                                                                                      "gisaid_epi_isl": {
                                                                                                                                                                                                                        "value": "EPI_ISL_976603"
                                                                                                                                                                                                                      },
                                                                                                                                                                                                                      "host": {
                                                                                                                                                                                                                        "value": "Human"
                                                                                                                                                                                                                      },
                                                                                                                                                                                                                      "custom_location": {
                                                                                                                                                                                                                        "confidence": {
                                                                                                                                                                                                                          "North America": 1.0
                                                                                                                                                                                                                        },
                                                                                                                                                                                                                        "entropy": -1.000088900581841e-12,
                                                                                                                                                                                                                        "value": "North America"
                                                                                                                                                                                                                      },
                                                                                                                                                                                                                      "num_date": {
                                                                                                                                                                                                                        "confidence": [
                                                                                                                                                                                                                          2020.9658469945355,
                                                                                                                                                                                                                          2020.9658469945355
                                                                                                                                                                                                                        ],
                                                                                                                                                                                                                        "value": 2020.9658469945355
                                                                                                                                                                                                                      },
                                                                                                                                                                                                                      "originating_lab": {
                                                                                                                                                                                                                        "value": "BCCDC Public Health Laboratory"
                                                                                                                                                                                                                      },
                                                                                                                                                                                                                      "recency": {
                                                                                                                                                                                                                        "value": "One month ago"
                                                                                                                                                                                                                      },
                                                                                                                                                                                                                      "region": {
                                                                                                                                                                                                                        "value": "North America"
                                                                                                                                                                                                                      },
                                                                                                                                                                                                                      "region_exposure": {
                                                                                                                                                                                                                        "value": "North America"
                                                                                                                                                                                                                      },
                                                                                                                                                                                                                      "subclade_membership": {
                                                                                                                                                                                                                        "value": "20E (EU1)"
                                                                                                                                                                                                                      },
                                                                                                                                                                                                                      "submitting_lab": {
                                                                                                                                                                                                                        "value": "BCCDC Public Health Laboratory"
                                                                                                                                                                                                                      },
                                                                                                                                                                                                                      "url": "https://www.gisaid.org"
                                                                                                                                                                                                                    }
                                                                                                                                                                                                                  }
                                                                                                                                                                                                                ],
                                                                                                                                                                                                                "name": "NODE_0000897",
                                                                                                                                                                                                                "node_attrs": {
                                                                                                                                                                                                                  "clade_membership": {
                                                                                                                                                                                                                    "value": "20E (EU1)"
                                                                                                                                                                                                                  },
                                                                                                                                                                                                                  "div": 17,
                                                                                                                                                                                                                  "custom_location": {
                                                                                                                                                                                                                    "confidence": {
                                                                                                                                                                                                                      "Europe": 0.01941826544900031,
                                                                                                                                                                                                                      "North America": 0.9651783750230364,
                                                                                                                                                                                                                      "South America": 0.014624976616607492
                                                                                                                                                                                                                    },
                                                                                                                                                                                                                    "entropy": 0.1787224603377061,
                                                                                                                                                                                                                    "value": "North America"
                                                                                                                                                                                                                  },
                                                                                                                                                                                                                  "num_date": {
                                                                                                                                                                                                                    "confidence": [
                                                                                                                                                                                                                      2020.91891171788,
                                                                                                                                                                                                                      2020.9603825136612
                                                                                                                                                                                                                    ],
                                                                                                                                                                                                                    "value": 2020.9603825136612
                                                                                                                                                                                                                  },
                                                                                                                                                                                                                  "subclade_membership": {
                                                                                                                                                                                                                    "value": "20E (EU1)"
                                                                                                                                                                                                                  }
                                                                                                                                                                                                                }
                                                                                                                                                                                                              }
                                                                                                                                                                                                            ],
                                                                                                                                                                                                            "name": "NODE_0000896",
                                                                                                                                                                                                            "node_attrs": {
                                                                                                                                                                                                              "clade_membership": {
                                                                                                                                                                                                                "value": "20E (EU1)"
                                                                                                                                                                                                              },
                                                                                                                                                                                                              "div": 13,
                                                                                                                                                                                                              "custom_location": {
                                                                                                                                                                                                                "confidence": {
                                                                                                                                                                                                                  "Asia": 0.012050452572775145,
                                                                                                                                                                                                                  "Europe": 0.38612012472671176,
                                                                                                                                                                                                                  "North America": 0.2095591754083457,
                                                                                                                                                                                                                  "South America": 0.3869700962448622
                                                                                                                                                                                                                },
                                                                                                                                                                                                                "entropy": 1.1459005607740256,
                                                                                                                                                                                                                "value": "South America"
                                                                                                                                                                                                              },
                                                                                                                                                                                                              "num_date": {
                                                                                                                                                                                                                "confidence": [
                                                                                                                                                                                                                  2020.5283489594094,
                                                                                                                                                                                                                  2020.8530083294609
                                                                                                                                                                                                                ],
                                                                                                                                                                                                                "value": 2020.632329130949
                                                                                                                                                                                                              },
                                                                                                                                                                                                              "subclade_membership": {
                                                                                                                                                                                                                "value": "20E (EU1)"
                                                                                                                                                                                                              }
                                                                                                                                                                                                            }
                                                                                                                                                                                                          },
                                                                                                                                                                                                          {
                                                                                                                                                                                                            "branch_attrs": {
                                                                                                                                                                                                              "mutations": {}
                                                                                                                                                                                                            },
                                                                                                                                                                                                            "children": [
                                                                                                                                                                                                              {
                                                                                                                                                                                                                "branch_attrs": {
                                                                                                                                                                                                                  "labels": {
                                                                                                                                                                                                                    "aa": "N: S33I; ORF1b: I2378L; ORF9b: V30L"
                                                                                                                                                                                                                  },
                                                                                                                                                                                                                  "mutations": {
                                                                                                                                                                                                                    "N": [
                                                                                                                                                                                                                      "S33I"
                                                                                                                                                                                                                    ],
                                                                                                                                                                                                                    "ORF1b": [
                                                                                                                                                                                                                      "I2378L"
                                                                                                                                                                                                                    ],
                                                                                                                                                                                                                    "ORF9b": [
                                                                                                                                                                                                                      "V30L"
                                                                                                                                                                                                                    ],
                                                                                                                                                                                                                    "nuc": [
                                                                                                                                                                                                                      "C7081T",
                                                                                                                                                                                                                      "A20599C",
                                                                                                                                                                                                                      "G28371T"
                                                                                                                                                                                                                    ]
                                                                                                                                                                                                                  }
                                                                                                                                                                                                                },
                                                                                                                                                                                                                "name": "England/LIVE-DB7CDA/2020",
                                                                                                                                                                                                                "node_attrs": {
                                                                                                                                                                                                                  "author": {
                                                                                                                                                                                                                    "author": "Sam Haldenby et al",
                                                                                                                                                                                                                    "value": "Sam Haldenby et al B"
                                                                                                                                                                                                                  },
                                                                                                                                                                                                                  "clade_membership": {
                                                                                                                                                                                                                    "value": "20E (EU1)"
                                                                                                                                                                                                                  },
                                                                                                                                                                                                                  "country": {
                                                                                                                                                                                                                    "value": "Europe"
                                                                                                                                                                                                                  },
                                                                                                                                                                                                                  "div": 15,
                                                                                                                                                                                                                  "division": {
                                                                                                                                                                                                                    "value": "Europe"
                                                                                                                                                                                                                  },
                                                                                                                                                                                                                  "division_exposure": {
                                                                                                                                                                                                                    "value": "Europe"
                                                                                                                                                                                                                  },
                                                                                                                                                                                                                  "gisaid_epi_isl": {
                                                                                                                                                                                                                    "value": "EPI_ISL_651155"
                                                                                                                                                                                                                  },
                                                                                                                                                                                                                  "host": {
                                                                                                                                                                                                                    "value": "Human"
                                                                                                                                                                                                                  },
                                                                                                                                                                                                                  "custom_location": {
                                                                                                                                                                                                                    "confidence": {
                                                                                                                                                                                                                      "Europe": 1.0
                                                                                                                                                                                                                    },
                                                                                                                                                                                                                    "entropy": -1.000088900581841e-12,
                                                                                                                                                                                                                    "value": "Europe"
                                                                                                                                                                                                                  },
                                                                                                                                                                                                                  "num_date": {
                                                                                                                                                                                                                    "confidence": [
                                                                                                                                                                                                                      2020.8237704918033,
                                                                                                                                                                                                                      2020.8237704918033
                                                                                                                                                                                                                    ],
                                                                                                                                                                                                                    "value": 2020.8237704918033
                                                                                                                                                                                                                  },
                                                                                                                                                                                                                  "originating_lab": {
                                                                                                                                                                                                                    "value": "Liverpool Clinical Laboratories"
                                                                                                                                                                                                                  },
                                                                                                                                                                                                                  "pangolin_lineage": {
                                                                                                                                                                                                                    "value": "B.1.177"
                                                                                                                                                                                                                  },
                                                                                                                                                                                                                  "recency": {
                                                                                                                                                                                                                    "value": "Older"
                                                                                                                                                                                                                  },
                                                                                                                                                                                                                  "region": {
                                                                                                                                                                                                                    "value": "Europe"
                                                                                                                                                                                                                  },
                                                                                                                                                                                                                  "region_exposure": {
                                                                                                                                                                                                                    "value": "Europe"
                                                                                                                                                                                                                  },
                                                                                                                                                                                                                  "subclade_membership": {
                                                                                                                                                                                                                    "value": "20E (EU1)"
                                                                                                                                                                                                                  },
                                                                                                                                                                                                                  "submitting_lab": {
                                                                                                                                                                                                                    "value": "COVID-19 Genomics UK (COG-UK) Consortium"
                                                                                                                                                                                                                  },
                                                                                                                                                                                                                  "url": "https://www.gisaid.org"
                                                                                                                                                                                                                }
                                                                                                                                                                                                              },
                                                                                                                                                                                                              {
                                                                                                                                                                                                                "branch_attrs": {
                                                                                                                                                                                                                  "mutations": {}
                                                                                                                                                                                                                },
                                                                                                                                                                                                                "children": [
                                                                                                                                                                                                                  {
                                                                                                                                                                                                                    "branch_attrs": {
                                                                                                                                                                                                                      "labels": {
                                                                                                                                                                                                                        "aa": "ORF1a: M3655I"
                                                                                                                                                                                                                      },
                                                                                                                                                                                                                      "mutations": {
                                                                                                                                                                                                                        "ORF1a": [
                                                                                                                                                                                                                          "M3655I"
                                                                                                                                                                                                                        ],
                                                                                                                                                                                                                        "nuc": [
                                                                                                                                                                                                                          "G11230T",
                                                                                                                                                                                                                          "T24088C"
                                                                                                                                                                                                                        ]
                                                                                                                                                                                                                      }
                                                                                                                                                                                                                    },
                                                                                                                                                                                                                    "name": "Scotland/QEUH-9FFA1C/2020",
                                                                                                                                                                                                                    "node_attrs": {
                                                                                                                                                                                                                      "author": {
                                                                                                                                                                                                                        "author": "Harper VanSteenhouse et al",
                                                                                                                                                                                                                        "value": "Harper VanSteenhouse et al"
                                                                                                                                                                                                                      },
                                                                                                                                                                                                                      "clade_membership": {
                                                                                                                                                                                                                        "value": "20E (EU1)"
                                                                                                                                                                                                                      },
                                                                                                                                                                                                                      "country": {
                                                                                                                                                                                                                        "value": "Europe"
                                                                                                                                                                                                                      },
                                                                                                                                                                                                                      "div": 14,
                                                                                                                                                                                                                      "division": {
                                                                                                                                                                                                                        "value": "Europe"
                                                                                                                                                                                                                      },
                                                                                                                                                                                                                      "division_exposure": {
                                                                                                                                                                                                                        "value": "Europe"
                                                                                                                                                                                                                      },
                                                                                                                                                                                                                      "gisaid_epi_isl": {
                                                                                                                                                                                                                        "value": "EPI_ISL_600237"
                                                                                                                                                                                                                      },
                                                                                                                                                                                                                      "host": {
                                                                                                                                                                                                                        "value": "Human"
                                                                                                                                                                                                                      },
                                                                                                                                                                                                                      "custom_location": {
                                                                                                                                                                                                                        "confidence": {
                                                                                                                                                                                                                          "Europe": 1.0
                                                                                                                                                                                                                        },
                                                                                                                                                                                                                        "entropy": -1.000088900581841e-12,
                                                                                                                                                                                                                        "value": "Europe"
                                                                                                                                                                                                                      },
                                                                                                                                                                                                                      "num_date": {
                                                                                                                                                                                                                        "confidence": [
                                                                                                                                                                                                                          2020.7527322404371,
                                                                                                                                                                                                                          2020.7527322404371
                                                                                                                                                                                                                        ],
                                                                                                                                                                                                                        "value": 2020.7527322404371
                                                                                                                                                                                                                      },
                                                                                                                                                                                                                      "originating_lab": {
                                                                                                                                                                                                                        "value": "Lighthouse Lab in Glasgow"
                                                                                                                                                                                                                      },
                                                                                                                                                                                                                      "pangolin_lineage": {
                                                                                                                                                                                                                        "value": "B.1.177"
                                                                                                                                                                                                                      },
                                                                                                                                                                                                                      "recency": {
                                                                                                                                                                                                                        "value": "Older"
                                                                                                                                                                                                                      },
                                                                                                                                                                                                                      "region": {
                                                                                                                                                                                                                        "value": "Europe"
                                                                                                                                                                                                                      },
                                                                                                                                                                                                                      "region_exposure": {
                                                                                                                                                                                                                        "value": "Europe"
                                                                                                                                                                                                                      },
                                                                                                                                                                                                                      "subclade_membership": {
                                                                                                                                                                                                                        "value": "20E (EU1)"
                                                                                                                                                                                                                      },
                                                                                                                                                                                                                      "submitting_lab": {
                                                                                                                                                                                                                        "value": "Wellcome Sanger Institute for the COVID-19 Genomics UK (COG-UK) consortium"
                                                                                                                                                                                                                      },
                                                                                                                                                                                                                      "url": "https://www.gisaid.org"
                                                                                                                                                                                                                    }
                                                                                                                                                                                                                  },
                                                                                                                                                                                                                  {
                                                                                                                                                                                                                    "branch_attrs": {
                                                                                                                                                                                                                      "mutations": {}
                                                                                                                                                                                                                    },
                                                                                                                                                                                                                    "children": [
                                                                                                                                                                                                                      {
                                                                                                                                                                                                                        "branch_attrs": {
                                                                                                                                                                                                                          "labels": {
                                                                                                                                                                                                                            "aa": "ORF1a: M1586I; S: P1162R"
                                                                                                                                                                                                                          },
                                                                                                                                                                                                                          "mutations": {
                                                                                                                                                                                                                            "ORF1a": [
                                                                                                                                                                                                                              "M1586I"
                                                                                                                                                                                                                            ],
                                                                                                                                                                                                                            "S": [
                                                                                                                                                                                                                              "P1162R"
                                                                                                                                                                                                                            ],
                                                                                                                                                                                                                            "nuc": [
                                                                                                                                                                                                                              "G5023T",
                                                                                                                                                                                                                              "C25047G"
                                                                                                                                                                                                                            ]
                                                                                                                                                                                                                          }
                                                                                                                                                                                                                        },
                                                                                                                                                                                                                        "children": [
                                                                                                                                                                                                                          {
                                                                                                                                                                                                                            "branch_attrs": {
                                                                                                                                                                                                                              "labels": {
                                                                                                                                                                                                                                "aa": "ORF1a: Y576C, L1643M, V2613F; ORF1b: M1596I, V2364I"
                                                                                                                                                                                                                              },
                                                                                                                                                                                                                              "mutations": {
                                                                                                                                                                                                                                "ORF1a": [
                                                                                                                                                                                                                                  "Y576C",
                                                                                                                                                                                                                                  "L1643M",
                                                                                                                                                                                                                                  "V2613F"
                                                                                                                                                                                                                                ],
                                                                                                                                                                                                                                "ORF1b": [
                                                                                                                                                                                                                                  "M1596I",
                                                                                                                                                                                                                                  "V2364I"
                                                                                                                                                                                                                                ],
                                                                                                                                                                                                                                "nuc": [
                                                                                                                                                                                                                                  "A1992G",
                                                                                                                                                                                                                                  "A3601G",
                                                                                                                                                                                                                                  "C5192A",
                                                                                                                                                                                                                                  "G8102T",
                                                                                                                                                                                                                                  "A9838G",
                                                                                                                                                                                                                                  "G10396T",
                                                                                                                                                                                                                                  "T17154C",
                                                                                                                                                                                                                                  "G18255T",
                                                                                                                                                                                                                                  "G20557A",
                                                                                                                                                                                                                                  "C26256T"
                                                                                                                                                                                                                                ]
                                                                                                                                                                                                                              }
                                                                                                                                                                                                                            },
                                                                                                                                                                                                                            "name": "Brazil/SP-1408/2021",
                                                                                                                                                                                                                            "node_attrs": {

                                                                                                                                                                                                                              "author": {
                                                                                                                                                                                                                                "author": "Claudio Tavares Sacchi et al",
                                                                                                                                                                                                                                "value": "Claudio Tavares Sacchi et al"
                                                                                                                                                                                                                              },
                                                                                                                                                                                                                              "clade_membership": {
                                                                                                                                                                                                                                "value": "20E (EU1)"
                                                                                                                                                                                                                              },
                                                                                                                                                                                                                              "country": {
                                                                                                                                                                                                                                "value": "Brazil"
                                                                                                                                                                                                                              },
                                                                                                                                                                                                                              "div": 24,
                                                                                                                                                                                                                              "division": {
                                                                                                                                                                                                                                "value": "S\u00e3o Paulo"
                                                                                                                                                                                                                              },
                                                                                                                                                                                                                              "division_exposure": {
                                                                                                                                                                                                                                "value": "S\u00e3o Paulo"
                                                                                                                                                                                                                              },
                                                                                                                                                                                                                              "gisaid_epi_isl": {
                                                                                                                                                                                                                                "value": "EPI_ISL_984259"
                                                                                                                                                                                                                              },
                                                                                                                                                                                                                              "host": {
                                                                                                                                                                                                                                "value": "Human"
                                                                                                                                                                                                                              },
                                                                                                                                                                                                                              "custom_location": {
                                                                                                                                                                                                                                "confidence": {
                                                                                                                                                                                                                                  "Brazil": 1.0
                                                                                                                                                                                                                                },
                                                                                                                                                                                                                                "entropy": -1.000088900581841e-12,
                                                                                                                                                                                                                                "value": "Brazil"
                                                                                                                                                                                                                              },
                                                                                                                                                                                                                              "location": {
                                                                                                                                                                                                                                "value": "Marilia"
                                                                                                                                                                                                                              },
                                                                                                                                                                                                                              "num_date": {
                                                                                                                                                                                                                                "confidence": [
                                                                                                                                                                                                                                  2021.0287671232877,
                                                                                                                                                                                                                                  2021.0287671232877
                                                                                                                                                                                                                                ],
                                                                                                                                                                                                                                "value": 2021.0287671232877
                                                                                                                                                                                                                              },
                                                                                                                                                                                                                              "originating_lab": {
                                                                                                                                                                                                                                "value": "IAL Regional de Marilia"
                                                                                                                                                                                                                              },
                                                                                                                                                                                                                              "pangolin_lineage": {
                                                                                                                                                                                                                                "value": "B.1.177"
                                                                                                                                                                                                                              },
                                                                                                                                                                                                                              "recency": {
                                                                                                                                                                                                                                "value": "One month ago"
                                                                                                                                                                                                                              },
                                                                                                                                                                                                                              "region": {
                                                                                                                                                                                                                                "value": "South America"
                                                                                                                                                                                                                              },
                                                                                                                                                                                                                              "region_exposure": {
                                                                                                                                                                                                                                "value": "South America"
                                                                                                                                                                                                                              },

                                                                                                                                                                                                                              "subclade_membership": {
                                                                                                                                                                                                                                "value": "20E (EU1)"
                                                                                                                                                                                                                              },
                                                                                                                                                                                                                              "submitting_lab": {
                                                                                                                                                                                                                                "value": "Instituto Adolfo Lutz, Interdiciplinary Procedures Center, Strategic Laboratory"
                                                                                                                                                                                                                              },
                                                                                                                                                                                                                              "url": "https://www.gisaid.org"
                                                                                                                                                                                                                            }
                                                                                                                                                                                                                          },
                                                                                                                                                                                                                          {
                                                                                                                                                                                                                            "branch_attrs": {
                                                                                                                                                                                                                              "labels": {
                                                                                                                                                                                                                                "aa": "ORF1b: A176S; ORF3a: V112A"
                                                                                                                                                                                                                              },
                                                                                                                                                                                                                              "mutations": {
                                                                                                                                                                                                                                "ORF1b": [
                                                                                                                                                                                                                                  "A176S"
                                                                                                                                                                                                                                ],
                                                                                                                                                                                                                                "ORF3a": [
                                                                                                                                                                                                                                  "V112A"
                                                                                                                                                                                                                                ],
                                                                                                                                                                                                                                "nuc": [
                                                                                                                                                                                                                                  "G13993T",
                                                                                                                                                                                                                                  "T25727C"
                                                                                                                                                                                                                                ]
                                                                                                                                                                                                                              }
                                                                                                                                                                                                                            },
                                                                                                                                                                                                                            "name": "Luxembourg/LNS2036226/2020",
                                                                                                                                                                                                                            "node_attrs": {

                                                                                                                                                                                                                              "author": {
                                                                                                                                                                                                                                "author": "Anke Wienecke-Baldacchino et al",
                                                                                                                                                                                                                                "value": "Anke Wienecke-Baldacchino et al"
                                                                                                                                                                                                                              },
                                                                                                                                                                                                                              "clade_membership": {
                                                                                                                                                                                                                                "value": "20E (EU1)"
                                                                                                                                                                                                                              },
                                                                                                                                                                                                                              "country": {
                                                                                                                                                                                                                                "value": "Europe"
                                                                                                                                                                                                                              },
                                                                                                                                                                                                                              "div": 16,
                                                                                                                                                                                                                              "division": {
                                                                                                                                                                                                                                "value": "Europe"
                                                                                                                                                                                                                              },
                                                                                                                                                                                                                              "division_exposure": {
                                                                                                                                                                                                                                "value": "Europe"
                                                                                                                                                                                                                              },
                                                                                                                                                                                                                              "gisaid_epi_isl": {
                                                                                                                                                                                                                                "value": "EPI_ISL_740043"
                                                                                                                                                                                                                              },
                                                                                                                                                                                                                              "host": {
                                                                                                                                                                                                                                "value": "Human"
                                                                                                                                                                                                                              },
                                                                                                                                                                                                                              "custom_location": {
                                                                                                                                                                                                                                "confidence": {
                                                                                                                                                                                                                                  "Europe": 1.0
                                                                                                                                                                                                                                },
                                                                                                                                                                                                                                "entropy": -1.000088900581841e-12,
                                                                                                                                                                                                                                "value": "Europe"
                                                                                                                                                                                                                              },
                                                                                                                                                                                                                              "num_date": {
                                                                                                                                                                                                                                "confidence": [
                                                                                                                                                                                                                                  2020.8265027322404,
                                                                                                                                                                                                                                  2020.8265027322404
                                                                                                                                                                                                                                ],
                                                                                                                                                                                                                                "value": 2020.8265027322404
                                                                                                                                                                                                                              },
                                                                                                                                                                                                                              "originating_lab": {
                                                                                                                                                                                                                                "value": "Laboratoire national de sant\u00e9, Microbiology, Virology"
                                                                                                                                                                                                                              },
                                                                                                                                                                                                                              "pangolin_lineage": {
                                                                                                                                                                                                                                "value": "B.1.177"
                                                                                                                                                                                                                              },
                                                                                                                                                                                                                              "recency": {
                                                                                                                                                                                                                                "value": "Older"
                                                                                                                                                                                                                              },
                                                                                                                                                                                                                              "region": {
                                                                                                                                                                                                                                "value": "Europe"
                                                                                                                                                                                                                              },
                                                                                                                                                                                                                              "region_exposure": {
                                                                                                                                                                                                                                "value": "Europe"
                                                                                                                                                                                                                              },

                                                                                                                                                                                                                              "subclade_membership": {
                                                                                                                                                                                                                                "value": "20E (EU1)"
                                                                                                                                                                                                                              },
                                                                                                                                                                                                                              "submitting_lab": {
                                                                                                                                                                                                                                "value": "Laboratoire national de sant\u00e9, Microbiology, Microbial Genomics Platform"
                                                                                                                                                                                                                              },
                                                                                                                                                                                                                              "url": "https://www.gisaid.org"
                                                                                                                                                                                                                            }
                                                                                                                                                                                                                          },
                                                                                                                                                                                                                          {
                                                                                                                                                                                                                            "branch_attrs": {
                                                                                                                                                                                                                              "mutations": {}
                                                                                                                                                                                                                            },
                                                                                                                                                                                                                            "children": [
                                                                                                                                                                                                                              {
                                                                                                                                                                                                                                "branch_attrs": {
                                                                                                                                                                                                                                  "labels": {
                                                                                                                                                                                                                                    "aa": "ORF1a: L1853F; ORF1b: T1555I; ORF8: P36L"
                                                                                                                                                                                                                                  },
                                                                                                                                                                                                                                  "mutations": {
                                                                                                                                                                                                                                    "ORF1a": [
                                                                                                                                                                                                                                      "L1853F"
                                                                                                                                                                                                                                    ],
                                                                                                                                                                                                                                    "ORF1b": [
                                                                                                                                                                                                                                      "T1555I"
                                                                                                                                                                                                                                    ],
                                                                                                                                                                                                                                    "ORF8": [
                                                                                                                                                                                                                                      "P36L"
                                                                                                                                                                                                                                    ],
                                                                                                                                                                                                                                    "nuc": [
                                                                                                                                                                                                                                      "C5822T",
                                                                                                                                                                                                                                      "C6145T",
                                                                                                                                                                                                                                      "G12322A",
                                                                                                                                                                                                                                      "C18131T",
                                                                                                                                                                                                                                      "C28000T"
                                                                                                                                                                                                                                    ]
                                                                                                                                                                                                                                  }
                                                                                                                                                                                                                                },
                                                                                                                                                                                                                                "name": "Portugal/PT2259/2021",
                                                                                                                                                                                                                                "node_attrs": {
                                                                                                                                                                                                                                  "author": {
                                                                                                                                                                                                                                    "author": "Borges et al et al",
                                                                                                                                                                                                                                    "value": "Borges et al et al"
                                                                                                                                                                                                                                  },
                                                                                                                                                                                                                                  "clade_membership": {
                                                                                                                                                                                                                                    "value": "20E (EU1)"
                                                                                                                                                                                                                                  },
                                                                                                                                                                                                                                  "country": {
                                                                                                                                                                                                                                    "value": "Europe"
                                                                                                                                                                                                                                  },
                                                                                                                                                                                                                                  "div": 19,
                                                                                                                                                                                                                                  "division": {
                                                                                                                                                                                                                                    "value": "Europe"
                                                                                                                                                                                                                                  },
                                                                                                                                                                                                                                  "division_exposure": {
                                                                                                                                                                                                                                    "value": "Europe"
                                                                                                                                                                                                                                  },
                                                                                                                                                                                                                                  "gisaid_epi_isl": {
                                                                                                                                                                                                                                    "value": "EPI_ISL_861565"
                                                                                                                                                                                                                                  },
                                                                                                                                                                                                                                  "host": {
                                                                                                                                                                                                                                    "value": "Human"
                                                                                                                                                                                                                                  },
                                                                                                                                                                                                                                  "custom_location": {
                                                                                                                                                                                                                                    "confidence": {
                                                                                                                                                                                                                                      "Europe": 1.0
                                                                                                                                                                                                                                    },
                                                                                                                                                                                                                                    "entropy": -1.000088900581841e-12,
                                                                                                                                                                                                                                    "value": "Europe"
                                                                                                                                                                                                                                  },
                                                                                                                                                                                                                                  "num_date": {
                                                                                                                                                                                                                                    "confidence": [
                                                                                                                                                                                                                                      2021.0123287671233,
                                                                                                                                                                                                                                      2021.0123287671233
                                                                                                                                                                                                                                    ],
                                                                                                                                                                                                                                    "value": 2021.0123287671233
                                                                                                                                                                                                                                  },
                                                                                                                                                                                                                                  "originating_lab": {
                                                                                                                                                                                                                                    "value": "Instituto Nacional de Saude (INSA)"
                                                                                                                                                                                                                                  },
                                                                                                                                                                                                                                  "pangolin_lineage": {
                                                                                                                                                                                                                                    "value": "B.1.177"
                                                                                                                                                                                                                                  },
                                                                                                                                                                                                                                  "recency": {
                                                                                                                                                                                                                                    "value": "Older"
                                                                                                                                                                                                                                  },
                                                                                                                                                                                                                                  "region": {
                                                                                                                                                                                                                                    "value": "Europe"
                                                                                                                                                                                                                                  },
                                                                                                                                                                                                                                  "region_exposure": {
                                                                                                                                                                                                                                    "value": "Europe"
                                                                                                                                                                                                                                  },
                                                                                                                                                                                                                                  "subclade_membership": {
                                                                                                                                                                                                                                    "value": "20E (EU1)"
                                                                                                                                                                                                                                  },
                                                                                                                                                                                                                                  "submitting_lab": {
                                                                                                                                                                                                                                    "value": "Instituto Nacional de Saude (INSA)"
                                                                                                                                                                                                                                  },
                                                                                                                                                                                                                                  "url": "https://www.gisaid.org"
                                                                                                                                                                                                                                }
                                                                                                                                                                                                                              },
                                                                                                                                                                                                                              {
                                                                                                                                                                                                                                "branch_attrs": {
                                                                                                                                                                                                                                  "mutations": {}
                                                                                                                                                                                                                                },
                                                                                                                                                                                                                                "children": [
                                                                                                                                                                                                                                  {
                                                                                                                                                                                                                                    "branch_attrs": {
                                                                                                                                                                                                                                      "labels": {
                                                                                                                                                                                                                                        "aa": "ORF8: A51V"
                                                                                                                                                                                                                                      },
                                                                                                                                                                                                                                      "mutations": {
                                                                                                                                                                                                                                        "ORF8": [
                                                                                                                                                                                                                                          "A51V"
                                                                                                                                                                                                                                        ],
                                                                                                                                                                                                                                        "nuc": [
                                                                                                                                                                                                                                          "T352A",
                                                                                                                                                                                                                                          "C20436T",
                                                                                                                                                                                                                                          "T27639C",
                                                                                                                                                                                                                                          "C28045T"
                                                                                                                                                                                                                                        ]
                                                                                                                                                                                                                                      }
                                                                                                                                                                                                                                    },
                                                                                                                                                                                                                                    "name": "Portugal/PT2129/2020",
                                                                                                                                                                                                                                    "node_attrs": {
                                                                                                                                                                                                                                      "author": {
                                                                                                                                                                                                                                        "author": "Borges et al et al",
                                                                                                                                                                                                                                        "value": "Borges et al et al"
                                                                                                                                                                                                                                      },
                                                                                                                                                                                                                                      "clade_membership": {
                                                                                                                                                                                                                                        "value": "20E (EU1)"
                                                                                                                                                                                                                                      },
                                                                                                                                                                                                                                      "country": {
                                                                                                                                                                                                                                        "value": "Europe"
                                                                                                                                                                                                                                      },
                                                                                                                                                                                                                                      "div": 18,
                                                                                                                                                                                                                                      "division": {
                                                                                                                                                                                                                                        "value": "Europe"
                                                                                                                                                                                                                                      },
                                                                                                                                                                                                                                      "division_exposure": {
                                                                                                                                                                                                                                        "value": "Europe"
                                                                                                                                                                                                                                      },
                                                                                                                                                                                                                                      "gisaid_epi_isl": {
                                                                                                                                                                                                                                        "value": "EPI_ISL_759720"
                                                                                                                                                                                                                                      },
                                                                                                                                                                                                                                      "host": {
                                                                                                                                                                                                                                        "value": "Human"
                                                                                                                                                                                                                                      },
                                                                                                                                                                                                                                      "custom_location": {
                                                                                                                                                                                                                                        "confidence": {
                                                                                                                                                                                                                                          "Europe": 1.0
                                                                                                                                                                                                                                        },
                                                                                                                                                                                                                                        "entropy": -1.000088900581841e-12,
                                                                                                                                                                                                                                        "value": "Europe"
                                                                                                                                                                                                                                      },
                                                                                                                                                                                                                                      "num_date": {
                                                                                                                                                                                                                                        "confidence": [
                                                                                                                                                                                                                                          2020.9767759562842,
                                                                                                                                                                                                                                          2020.9767759562842
                                                                                                                                                                                                                                        ],
                                                                                                                                                                                                                                        "value": 2020.9767759562842
                                                                                                                                                                                                                                      },
                                                                                                                                                                                                                                      "originating_lab": {
                                                                                                                                                                                                                                        "value": "Instituto Nacional de Saude (INSA)"
                                                                                                                                                                                                                                      },
                                                                                                                                                                                                                                      "pangolin_lineage": {
                                                                                                                                                                                                                                        "value": "B.1.177"
                                                                                                                                                                                                                                      },
                                                                                                                                                                                                                                      "recency": {
                                                                                                                                                                                                                                        "value": "Older"
                                                                                                                                                                                                                                      },
                                                                                                                                                                                                                                      "region": {
                                                                                                                                                                                                                                        "value": "Europe"
                                                                                                                                                                                                                                      },
                                                                                                                                                                                                                                      "region_exposure": {
                                                                                                                                                                                                                                        "value": "Europe"
                                                                                                                                                                                                                                      },
                                                                                                                                                                                                                                      "subclade_membership": {
                                                                                                                                                                                                                                        "value": "20E (EU1)"
                                                                                                                                                                                                                                      },
                                                                                                                                                                                                                                      "submitting_lab": {
                                                                                                                                                                                                                                        "value": "Instituto Nacional de Saude (INSA)"
                                                                                                                                                                                                                                      },
                                                                                                                                                                                                                                      "url": "https://www.gisaid.org"
                                                                                                                                                                                                                                    }
                                                                                                                                                                                                                                  },
                                                                                                                                                                                                                                  {
                                                                                                                                                                                                                                    "branch_attrs": {
                                                                                                                                                                                                                                      "labels": {
                                                                                                                                                                                                                                        "aa": "ORF1a: T2093X, D2094-, L2095-, M2096-, A2097-, A2098-, Y2099-, V2100-, D2101-, N2102-, S2103-, S2104-, L2105-, T2106-, I2107-, K2108-, K2109-, P2110-, N2111X, V3689L"
                                                                                                                                                                                                                                      },
                                                                                                                                                                                                                                      "mutations": {
                                                                                                                                                                                                                                        "ORF1a": [
                                                                                                                                                                                                                                          "T2093X",
                                                                                                                                                                                                                                          "D2094-",
                                                                                                                                                                                                                                          "L2095-",
                                                                                                                                                                                                                                          "M2096-",
                                                                                                                                                                                                                                          "A2097-",
                                                                                                                                                                                                                                          "A2098-",
                                                                                                                                                                                                                                          "Y2099-",
                                                                                                                                                                                                                                          "V2100-",
                                                                                                                                                                                                                                          "D2101-",
                                                                                                                                                                                                                                          "N2102-",
                                                                                                                                                                                                                                          "S2103-",
                                                                                                                                                                                                                                          "S2104-",
                                                                                                                                                                                                                                          "L2105-",
                                                                                                                                                                                                                                          "T2106-",
                                                                                                                                                                                                                                          "I2107-",
                                                                                                                                                                                                                                          "K2108-",
                                                                                                                                                                                                                                          "K2109-",
                                                                                                                                                                                                                                          "P2110-",
                                                                                                                                                                                                                                          "N2111X",
                                                                                                                                                                                                                                          "V3689L"
                                                                                                                                                                                                                                        ],
                                                                                                                                                                                                                                        "nuc": [
                                                                                                                                                                                                                                          "A6544-",
                                                                                                                                                                                                                                          "G6545-",
                                                                                                                                                                                                                                          "A6546-",
                                                                                                                                                                                                                                          "T6547-",
                                                                                                                                                                                                                                          "C6548-",
                                                                                                                                                                                                                                          "T6549-",
                                                                                                                                                                                                                                          "A6550-",
                                                                                                                                                                                                                                          "A6551-",
                                                                                                                                                                                                                                          "T6552-",
                                                                                                                                                                                                                                          "G6553-",
                                                                                                                                                                                                                                          "G6554-",
                                                                                                                                                                                                                                          "C6555-",
                                                                                                                                                                                                                                          "T6556-",
                                                                                                                                                                                                                                          "G6557-",
                                                                                                                                                                                                                                          "C6558-",
                                                                                                                                                                                                                                          "T6559-",
                                                                                                                                                                                                                                          "T6560-",
                                                                                                                                                                                                                                          "A6561-",
                                                                                                                                                                                                                                          "T6562-",
                                                                                                                                                                                                                                          "G6563-",
                                                                                                                                                                                                                                          "T6564-",
                                                                                                                                                                                                                                          "A6565-",
                                                                                                                                                                                                                                          "G6566-",
                                                                                                                                                                                                                                          "A6567-",
                                                                                                                                                                                                                                          "C6568-",
                                                                                                                                                                                                                                          "A6569-",
                                                                                                                                                                                                                                          "A6570-",
                                                                                                                                                                                                                                          "T6571-",
                                                                                                                                                                                                                                          "T6572-",
                                                                                                                                                                                                                                          "C6573-",
                                                                                                                                                                                                                                          "T6574-",
                                                                                                                                                                                                                                          "A6575-",
                                                                                                                                                                                                                                          "G6576-",
                                                                                                                                                                                                                                          "T6577-",
                                                                                                                                                                                                                                          "C6578-",
                                                                                                                                                                                                                                          "T6579-",
                                                                                                                                                                                                                                          "T6580-",
                                                                                                                                                                                                                                          "A6581-",
                                                                                                                                                                                                                                          "C6582-",
                                                                                                                                                                                                                                          "T6583-",
                                                                                                                                                                                                                                          "A6584-",
                                                                                                                                                                                                                                          "T6585-",
                                                                                                                                                                                                                                          "T6586-",
                                                                                                                                                                                                                                          "A6587-",
                                                                                                                                                                                                                                          "A6588-",
                                                                                                                                                                                                                                          "G6589-",
                                                                                                                                                                                                                                          "A6590-",
                                                                                                                                                                                                                                          "A6591-",
                                                                                                                                                                                                                                          "A6592-",
                                                                                                                                                                                                                                          "C6593-",
                                                                                                                                                                                                                                          "C6594-",
                                                                                                                                                                                                                                          "T6595-",
                                                                                                                                                                                                                                          "A6596-",
                                                                                                                                                                                                                                          "A6597-",
                                                                                                                                                                                                                                          "G11330T",
                                                                                                                                                                                                                                          "C26322T"
                                                                                                                                                                                                                                        ]
                                                                                                                                                                                                                                      }
                                                                                                                                                                                                                                    },
                                                                                                                                                                                                                                    "name": "Portugal/IGC_g105/2020",
                                                                                                                                                                                                                                    "node_attrs": {
                                                                                                                                                                                                                                      "author": {
                                                                                                                                                                                                                                        "author": "Cathy Paulino et al",
                                                                                                                                                                                                                                        "value": "Cathy Paulino et al"
                                                                                                                                                                                                                                      },
                                                                                                                                                                                                                                      "clade_membership": {
                                                                                                                                                                                                                                        "value": "20E (EU1)"
                                                                                                                                                                                                                                      },
                                                                                                                                                                                                                                      "country": {
                                                                                                                                                                                                                                        "value": "Europe"
                                                                                                                                                                                                                                      },
                                                                                                                                                                                                                                      "div": 16,
                                                                                                                                                                                                                                      "division": {
                                                                                                                                                                                                                                        "value": "Europe"
                                                                                                                                                                                                                                      },
                                                                                                                                                                                                                                      "division_exposure": {
                                                                                                                                                                                                                                        "value": "Europe"
                                                                                                                                                                                                                                      },
                                                                                                                                                                                                                                      "gisaid_epi_isl": {
                                                                                                                                                                                                                                        "value": "EPI_ISL_960665"
                                                                                                                                                                                                                                      },
                                                                                                                                                                                                                                      "host": {
                                                                                                                                                                                                                                        "value": "Human"
                                                                                                                                                                                                                                      },
                                                                                                                                                                                                                                      "custom_location": {
                                                                                                                                                                                                                                        "confidence": {
                                                                                                                                                                                                                                          "Europe": 1.0
                                                                                                                                                                                                                                        },
                                                                                                                                                                                                                                        "entropy": -1.000088900581841e-12,
                                                                                                                                                                                                                                        "value": "Europe"
                                                                                                                                                                                                                                      },
                                                                                                                                                                                                                                      "num_date": {
                                                                                                                                                                                                                                        "confidence": [
                                                                                                                                                                                                                                          2020.9767759562842,
                                                                                                                                                                                                                                          2020.9767759562842
                                                                                                                                                                                                                                        ],
                                                                                                                                                                                                                                        "value": 2020.9767759562842
                                                                                                                                                                                                                                      },
                                                                                                                                                                                                                                      "originating_lab": {
                                                                                                                                                                                                                                        "value": "Germano de sousa"
                                                                                                                                                                                                                                      },
                                                                                                                                                                                                                                      "pangolin_lineage": {
                                                                                                                                                                                                                                        "value": "B.1.177"
                                                                                                                                                                                                                                      },
                                                                                                                                                                                                                                      "recency": {
                                                                                                                                                                                                                                        "value": "One month ago"
                                                                                                                                                                                                                                      },
                                                                                                                                                                                                                                      "region": {
                                                                                                                                                                                                                                        "value": "Europe"
                                                                                                                                                                                                                                      },
                                                                                                                                                                                                                                      "region_exposure": {
                                                                                                                                                                                                                                        "value": "Europe"
                                                                                                                                                                                                                                      },
                                                                                                                                                                                                                                      "subclade_membership": {
                                                                                                                                                                                                                                        "value": "20E (EU1)"
                                                                                                                                                                                                                                      },
                                                                                                                                                                                                                                      "submitting_lab": {
                                                                                                                                                                                                                                        "value": "Instituto Gulbenkian de Ciencia"
                                                                                                                                                                                                                                      },
                                                                                                                                                                                                                                      "url": "https://www.gisaid.org"
                                                                                                                                                                                                                                    }
                                                                                                                                                                                                                                  }
                                                                                                                                                                                                                                ],
                                                                                                                                                                                                                                "name": "NODE_0001572",
                                                                                                                                                                                                                                "node_attrs": {
                                                                                                                                                                                                                                  "clade_membership": {
                                                                                                                                                                                                                                    "value": "20E (EU1)"
                                                                                                                                                                                                                                  },
                                                                                                                                                                                                                                  "div": 14,
                                                                                                                                                                                                                                  "custom_location": {
                                                                                                                                                                                                                                    "confidence": {
                                                                                                                                                                                                                                      "Asia": 0.00318789072584839,
                                                                                                                                                                                                                                      "Europe": 0.9935764403564247,
                                                                                                                                                                                                                                      "South America": 0.0019883416541229926
                                                                                                                                                                                                                                    },
                                                                                                                                                                                                                                    "entropy": 0.046435246875688126,
                                                                                                                                                                                                                                    "value": "Europe"
                                                                                                                                                                                                                                  },
                                                                                                                                                                                                                                  "num_date": {
                                                                                                                                                                                                                                    "confidence": [
                                                                                                                                                                                                                                      2020.724242649183,
                                                                                                                                                                                                                                      2020.897288030703
                                                                                                                                                                                                                                    ],
                                                                                                                                                                                                                                    "value": 2020.8257202525522
                                                                                                                                                                                                                                  },
                                                                                                                                                                                                                                  "subclade_membership": {
                                                                                                                                                                                                                                    "value": "20E (EU1)"
                                                                                                                                                                                                                                  }
                                                                                                                                                                                                                                }
                                                                                                                                                                                                                              }
                                                                                                                                                                                                                            ],
                                                                                                                                                                                                                            "name": "NODE_0001571",
                                                                                                                                                                                                                            "node_attrs": {
                                                                                                                                                                                                                              "clade_membership": {
                                                                                                                                                                                                                                "value": "20E (EU1)"
                                                                                                                                                                                                                              },
                                                                                                                                                                                                                              "div": 14,
                                                                                                                                                                                                                              "custom_location": {
                                                                                                                                                                                                                                "confidence": {
                                                                                                                                                                                                                                  "Asia": 0.0034976821157683144,
                                                                                                                                                                                                                                  "Europe": 0.9924995639267192,
                                                                                                                                                                                                                                  "South America": 0.002650920917556408
                                                                                                                                                                                                                                },
                                                                                                                                                                                                                                "entropy": 0.0531021296725033,
                                                                                                                                                                                                                                "value": "Europe"
                                                                                                                                                                                                                              },
                                                                                                                                                                                                                              "num_date": {
                                                                                                                                                                                                                                "confidence": [
                                                                                                                                                                                                                                  2020.7125522404149,
                                                                                                                                                                                                                                  2020.8612556697528
                                                                                                                                                                                                                                ],
                                                                                                                                                                                                                                "value": 2020.805326998356
                                                                                                                                                                                                                              },
                                                                                                                                                                                                                              "subclade_membership": {
                                                                                                                                                                                                                                "value": "20E (EU1)"
                                                                                                                                                                                                                              }
                                                                                                                                                                                                                            }
                                                                                                                                                                                                                          }
                                                                                                                                                                                                                        ],
                                                                                                                                                                                                                        "name": "NODE_0000900",
                                                                                                                                                                                                                        "node_attrs": {
                                                                                                                                                                                                                          "clade_membership": {
                                                                                                                                                                                                                            "value": "20E (EU1)"
                                                                                                                                                                                                                          },
                                                                                                                                                                                                                          "div": 14,
                                                                                                                                                                                                                          "custom_location": {
                                                                                                                                                                                                                            "confidence": {
                                                                                                                                                                                                                              "Asia": 0.0019912419102765476,
                                                                                                                                                                                                                              "Brazil": 0.0012584715284970312,
                                                                                                                                                                                                                              "Europe": 0.9910009431856115,
                                                                                                                                                                                                                              "South America": 0.005366427636064769
                                                                                                                                                                                                                            },
                                                                                                                                                                                                                            "entropy": 0.061039226535420515,
                                                                                                                                                                                                                            "value": "Europe"
                                                                                                                                                                                                                          },
                                                                                                                                                                                                                          "num_date": {
                                                                                                                                                                                                                            "confidence": [
                                                                                                                                                                                                                              2020.703936828635,
                                                                                                                                                                                                                              2020.821439008928
                                                                                                                                                                                                                            ],
                                                                                                                                                                                                                            "value": 2020.770086043093
                                                                                                                                                                                                                          },
                                                                                                                                                                                                                          "subclade_membership": {
                                                                                                                                                                                                                            "value": "20E (EU1)"
                                                                                                                                                                                                                          }
                                                                                                                                                                                                                        }
                                                                                                                                                                                                                      },
                                                                                                                                                                                                                      {
                                                                                                                                                                                                                        "branch_attrs": {
                                                                                                                                                                                                                          "mutations": {}
                                                                                                                                                                                                                        },
                                                                                                                                                                                                                        "children": [
                                                                                                                                                                                                                          {
                                                                                                                                                                                                                            "branch_attrs": {
                                                                                                                                                                                                                              "labels": {
                                                                                                                                                                                                                                "aa": "ORF1a: H374Y"
                                                                                                                                                                                                                              },
                                                                                                                                                                                                                              "mutations": {
                                                                                                                                                                                                                                "ORF1a": [
                                                                                                                                                                                                                                  "H374Y"
                                                                                                                                                                                                                                ],
                                                                                                                                                                                                                                "nuc": [
                                                                                                                                                                                                                                  "C1385T"
                                                                                                                                                                                                                                ]
                                                                                                                                                                                                                              }
                                                                                                                                                                                                                            },
                                                                                                                                                                                                                            "children": [
                                                                                                                                                                                                                              {
                                                                                                                                                                                                                                "branch_attrs": {
                                                                                                                                                                                                                                  "labels": {
                                                                                                                                                                                                                                    "aa": "ORF1a: T350I; ORF1b: T2048I, A2306V"
                                                                                                                                                                                                                                  },
                                                                                                                                                                                                                                  "mutations": {
                                                                                                                                                                                                                                    "ORF1a": [
                                                                                                                                                                                                                                      "T350I"
                                                                                                                                                                                                                                    ],
                                                                                                                                                                                                                                    "ORF1b": [
                                                                                                                                                                                                                                      "T2048I",
                                                                                                                                                                                                                                      "A2306V"
                                                                                                                                                                                                                                    ],
                                                                                                                                                                                                                                    "nuc": [
                                                                                                                                                                                                                                      "C1314T",
                                                                                                                                                                                                                                      "C19610T",
                                                                                                                                                                                                                                      "C20384T"
                                                                                                                                                                                                                                    ]
                                                                                                                                                                                                                                  }
                                                                                                                                                                                                                                },
                                                                                                                                                                                                                                "name": "NewZealand/20CV0589/2020",
                                                                                                                                                                                                                                "node_attrs": {
                                                                                                                                                                                                                                  "author": {
                                                                                                                                                                                                                                    "author": "Xiaoyun Ren et al",
                                                                                                                                                                                                                                    "value": "Xiaoyun Ren et al"
                                                                                                                                                                                                                                  },
                                                                                                                                                                                                                                  "clade_membership": {
                                                                                                                                                                                                                                    "value": "20E (EU1)"
                                                                                                                                                                                                                                  },
                                                                                                                                                                                                                                  "country": {
                                                                                                                                                                                                                                    "value": "Oceania"
                                                                                                                                                                                                                                  },
                                                                                                                                                                                                                                  "div": 16,
                                                                                                                                                                                                                                  "division": {
                                                                                                                                                                                                                                    "value": "Oceania"
                                                                                                                                                                                                                                  },
                                                                                                                                                                                                                                  "division_exposure": {
                                                                                                                                                                                                                                    "value": "Oceania"
                                                                                                                                                                                                                                  },
                                                                                                                                                                                                                                  "gisaid_epi_isl": {
                                                                                                                                                                                                                                    "value": "EPI_ISL_661263"
                                                                                                                                                                                                                                  },
                                                                                                                                                                                                                                  "host": {
                                                                                                                                                                                                                                    "value": "Human"
                                                                                                                                                                                                                                  },
                                                                                                                                                                                                                                  "custom_location": {
                                                                                                                                                                                                                                    "confidence": {
                                                                                                                                                                                                                                      "Oceania": 1.0
                                                                                                                                                                                                                                    },
                                                                                                                                                                                                                                    "entropy": -1.000088900581841e-12,
                                                                                                                                                                                                                                    "value": "Oceania"
                                                                                                                                                                                                                                  },
                                                                                                                                                                                                                                  "num_date": {
                                                                                                                                                                                                                                    "confidence": [
                                                                                                                                                                                                                                      2020.8811475409836,
                                                                                                                                                                                                                                      2020.8811475409836
                                                                                                                                                                                                                                    ],
                                                                                                                                                                                                                                    "value": 2020.8811475409836
                                                                                                                                                                                                                                  },
                                                                                                                                                                                                                                  "originating_lab": {
                                                                                                                                                                                                                                    "value": "LabPLUS"
                                                                                                                                                                                                                                  },
                                                                                                                                                                                                                                  "pangolin_lineage": {
                                                                                                                                                                                                                                    "value": "B.1.177"
                                                                                                                                                                                                                                  },
                                                                                                                                                                                                                                  "recency": {
                                                                                                                                                                                                                                    "value": "Older"
                                                                                                                                                                                                                                  },
                                                                                                                                                                                                                                  "region": {
                                                                                                                                                                                                                                    "value": "Oceania"
                                                                                                                                                                                                                                  },
                                                                                                                                                                                                                                  "region_exposure": {
                                                                                                                                                                                                                                    "value": "Oceania"
                                                                                                                                                                                                                                  },

                                                                                                                                                                                                                                  "subclade_membership": {
                                                                                                                                                                                                                                    "value": "20E (EU1)"
                                                                                                                                                                                                                                  },
                                                                                                                                                                                                                                  "submitting_lab": {
                                                                                                                                                                                                                                    "value": "Institute of Environmental Science and Research (ESR)"
                                                                                                                                                                                                                                  },
                                                                                                                                                                                                                                  "url": "https://www.gisaid.org"
                                                                                                                                                                                                                                }
                                                                                                                                                                                                                              },
                                                                                                                                                                                                                              {
                                                                                                                                                                                                                                "branch_attrs": {
                                                                                                                                                                                                                                  "labels": {
                                                                                                                                                                                                                                    "aa": "N: P67L, V220A; ORF9b: L64F; S: A1070V"
                                                                                                                                                                                                                                  },
                                                                                                                                                                                                                                  "mutations": {
                                                                                                                                                                                                                                    "N": [
                                                                                                                                                                                                                                      "P67L",
                                                                                                                                                                                                                                      "V220A"
                                                                                                                                                                                                                                    ],
                                                                                                                                                                                                                                    "ORF9b": [
                                                                                                                                                                                                                                      "L64F"
                                                                                                                                                                                                                                    ],
                                                                                                                                                                                                                                    "S": [
                                                                                                                                                                                                                                      "A1070V"
                                                                                                                                                                                                                                    ],
                                                                                                                                                                                                                                    "nuc": [
                                                                                                                                                                                                                                      "C10954T",
                                                                                                                                                                                                                                      "C24771T",
                                                                                                                                                                                                                                      "C28473T",
                                                                                                                                                                                                                                      "T28932C"
                                                                                                                                                                                                                                    ]
                                                                                                                                                                                                                                  }
                                                                                                                                                                                                                                },
                                                                                                                                                                                                                                "name": "Italy/FVG-ASUGI-134813/2020",
                                                                                                                                                                                                                                "node_attrs": {

                                                                                                                                                                                                                                  "author": {
                                                                                                                                                                                                                                    "author": "Licastro D et al",
                                                                                                                                                                                                                                    "value": "Licastro D et al"
                                                                                                                                                                                                                                  },
                                                                                                                                                                                                                                  "clade_membership": {
                                                                                                                                                                                                                                    "value": "20E (EU1)"
                                                                                                                                                                                                                                  },
                                                                                                                                                                                                                                  "country": {
                                                                                                                                                                                                                                    "value": "Europe"
                                                                                                                                                                                                                                  },
                                                                                                                                                                                                                                  "div": 17,
                                                                                                                                                                                                                                  "division": {
                                                                                                                                                                                                                                    "value": "Europe"
                                                                                                                                                                                                                                  },
                                                                                                                                                                                                                                  "division_exposure": {
                                                                                                                                                                                                                                    "value": "Europe"
                                                                                                                                                                                                                                  },
                                                                                                                                                                                                                                  "gisaid_epi_isl": {
                                                                                                                                                                                                                                    "value": "EPI_ISL_833454"
                                                                                                                                                                                                                                  },
                                                                                                                                                                                                                                  "host": {
                                                                                                                                                                                                                                    "value": "Human"
                                                                                                                                                                                                                                  },
                                                                                                                                                                                                                                  "custom_location": {
                                                                                                                                                                                                                                    "confidence": {
                                                                                                                                                                                                                                      "Europe": 1.0
                                                                                                                                                                                                                                    },
                                                                                                                                                                                                                                    "entropy": -1.000088900581841e-12,
                                                                                                                                                                                                                                    "value": "Europe"
                                                                                                                                                                                                                                  },
                                                                                                                                                                                                                                  "num_date": {
                                                                                                                                                                                                                                    "confidence": [
                                                                                                                                                                                                                                      2020.8975409836066,
                                                                                                                                                                                                                                      2020.8975409836066
                                                                                                                                                                                                                                    ],
                                                                                                                                                                                                                                    "value": 2020.8975409836066
                                                                                                                                                                                                                                  },
                                                                                                                                                                                                                                  "originating_lab": {
                                                                                                                                                                                                                                    "value": "SC (UCO) Igiene e Sanit\u00e0 Pubblica (funzione integrata con SC Microbiologia e Virologia) e Laboratory of Molecular Virology of the International Centre for Genetic Engineering and Biotechnology (ICGEB)"
                                                                                                                                                                                                                                  },
                                                                                                                                                                                                                                  "pangolin_lineage": {
                                                                                                                                                                                                                                    "value": "B.1.177"
                                                                                                                                                                                                                                  },
                                                                                                                                                                                                                                  "recency": {
                                                                                                                                                                                                                                    "value": "Older"
                                                                                                                                                                                                                                  },
                                                                                                                                                                                                                                  "region": {
                                                                                                                                                                                                                                    "value": "Europe"
                                                                                                                                                                                                                                  },
                                                                                                                                                                                                                                  "region_exposure": {
                                                                                                                                                                                                                                    "value": "Europe"
                                                                                                                                                                                                                                  },

                                                                                                                                                                                                                                  "subclade_membership": {
                                                                                                                                                                                                                                    "value": "20E (EU1)"
                                                                                                                                                                                                                                  },
                                                                                                                                                                                                                                  "submitting_lab": {
                                                                                                                                                                                                                                    "value": "ARGO Laboratorio Genomica ed Epigenomica"
                                                                                                                                                                                                                                  },
                                                                                                                                                                                                                                  "url": "https://www.gisaid.org"
                                                                                                                                                                                                                                }
                                                                                                                                                                                                                              }
                                                                                                                                                                                                                            ],
                                                                                                                                                                                                                            "name": "NODE_0000872",
                                                                                                                                                                                                                            "node_attrs": {
                                                                                                                                                                                                                              "clade_membership": {
                                                                                                                                                                                                                                "value": "20E (EU1)"
                                                                                                                                                                                                                              },
                                                                                                                                                                                                                              "div": 13,
                                                                                                                                                                                                                              "custom_location": {
                                                                                                                                                                                                                                "confidence": {
                                                                                                                                                                                                                                  "Asia": 0.014867628420247529,
                                                                                                                                                                                                                                  "Europe": 0.9363459158331984,
                                                                                                                                                                                                                                  "Oceania": 0.039067682347304976,
                                                                                                                                                                                                                                  "South America": 0.006640942876818051
                                                                                                                                                                                                                                },
                                                                                                                                                                                                                                "entropy": 0.3043365500924986,
                                                                                                                                                                                                                                "value": "Europe"
                                                                                                                                                                                                                              },
                                                                                                                                                                                                                              "num_date": {
                                                                                                                                                                                                                                "confidence": [
                                                                                                                                                                                                                                  2020.5818004561522,
                                                                                                                                                                                                                                  2020.8206158363082
                                                                                                                                                                                                                                ],
                                                                                                                                                                                                                                "value": 2020.7231772760413
                                                                                                                                                                                                                              },
                                                                                                                                                                                                                              "subclade_membership": {
                                                                                                                                                                                                                                "value": "20E (EU1)"
                                                                                                                                                                                                                              }
                                                                                                                                                                                                                            }
                                                                                                                                                                                                                          },
                                                                                                                                                                                                                          {
                                                                                                                                                                                                                            "branch_attrs": {
                                                                                                                                                                                                                              "mutations": {}
                                                                                                                                                                                                                            },
                                                                                                                                                                                                                            "children": [
                                                                                                                                                                                                                              {
                                                                                                                                                                                                                                "branch_attrs": {
                                                                                                                                                                                                                                  "mutations": {
                                                                                                                                                                                                                                    "nuc": [
                                                                                                                                                                                                                                      "A21222T"
                                                                                                                                                                                                                                    ]
                                                                                                                                                                                                                                  }
                                                                                                                                                                                                                                },
                                                                                                                                                                                                                                "children": [
                                                                                                                                                                                                                                  {
                                                                                                                                                                                                                                    "branch_attrs": {
                                                                                                                                                                                                                                      "mutations": {}
                                                                                                                                                                                                                                    },
                                                                                                                                                                                                                                    "children": [
                                                                                                                                                                                                                                      {
                                                                                                                                                                                                                                        "branch_attrs": {
                                                                                                                                                                                                                                          "labels": {
                                                                                                                                                                                                                                            "aa": "N: P46L; ORF9b: P43S"
                                                                                                                                                                                                                                          },
                                                                                                                                                                                                                                          "mutations": {
                                                                                                                                                                                                                                            "N": [
                                                                                                                                                                                                                                              "P46L"
                                                                                                                                                                                                                                            ],
                                                                                                                                                                                                                                            "ORF9b": [
                                                                                                                                                                                                                                              "P43S"
                                                                                                                                                                                                                                            ],
                                                                                                                                                                                                                                            "nuc": [
                                                                                                                                                                                                                                              "C25578T",
                                                                                                                                                                                                                                              "C28410T"
                                                                                                                                                                                                                                            ]
                                                                                                                                                                                                                                          }
                                                                                                                                                                                                                                        },
                                                                                                                                                                                                                                        "name": "Netherlands/NB-EMC-416/2020",
                                                                                                                                                                                                                                        "node_attrs": {
                                                                                                                                                                                                                                          "author": {
                                                                                                                                                                                                                                            "author": "Bas Oude Munnink et al",
                                                                                                                                                                                                                                            "value": "Bas Oude Munnink et al"
                                                                                                                                                                                                                                          },
                                                                                                                                                                                                                                          "clade_membership": {
                                                                                                                                                                                                                                            "value": "20E (EU1)"
                                                                                                                                                                                                                                          },
                                                                                                                                                                                                                                          "country": {
                                                                                                                                                                                                                                            "value": "Europe"
                                                                                                                                                                                                                                          },
                                                                                                                                                                                                                                          "div": 15,
                                                                                                                                                                                                                                          "division": {
                                                                                                                                                                                                                                            "value": "Europe"
                                                                                                                                                                                                                                          },
                                                                                                                                                                                                                                          "division_exposure": {
                                                                                                                                                                                                                                            "value": "Europe"
                                                                                                                                                                                                                                          },
                                                                                                                                                                                                                                          "gisaid_epi_isl": {
                                                                                                                                                                                                                                            "value": "EPI_ISL_722291"
                                                                                                                                                                                                                                          },
                                                                                                                                                                                                                                          "host": {
                                                                                                                                                                                                                                            "value": "Human"
                                                                                                                                                                                                                                          },
                                                                                                                                                                                                                                          "custom_location": {
                                                                                                                                                                                                                                            "confidence": {
                                                                                                                                                                                                                                              "Europe": 1.0
                                                                                                                                                                                                                                            },
                                                                                                                                                                                                                                            "entropy": -1.000088900581841e-12,
                                                                                                                                                                                                                                            "value": "Europe"
                                                                                                                                                                                                                                          },
                                                                                                                                                                                                                                          "num_date": {
                                                                                                                                                                                                                                            "confidence": [
                                                                                                                                                                                                                                              2020.8565573770493,
                                                                                                                                                                                                                                              2020.8565573770493
                                                                                                                                                                                                                                            ],
                                                                                                                                                                                                                                            "value": 2020.8565573770493
                                                                                                                                                                                                                                          },
                                                                                                                                                                                                                                          "originating_lab": {
                                                                                                                                                                                                                                            "value": "Dutch COVID-19 response team"
                                                                                                                                                                                                                                          },
                                                                                                                                                                                                                                          "pangolin_lineage": {
                                                                                                                                                                                                                                            "value": "B.1.177"
                                                                                                                                                                                                                                          },
                                                                                                                                                                                                                                          "recency": {
                                                                                                                                                                                                                                            "value": "Older"
                                                                                                                                                                                                                                          },
                                                                                                                                                                                                                                          "region": {
                                                                                                                                                                                                                                            "value": "Europe"
                                                                                                                                                                                                                                          },
                                                                                                                                                                                                                                          "region_exposure": {
                                                                                                                                                                                                                                            "value": "Europe"
                                                                                                                                                                                                                                          },
                                                                                                                                                                                                                                          "subclade_membership": {
                                                                                                                                                                                                                                            "value": "20E (EU1)"
                                                                                                                                                                                                                                          },
                                                                                                                                                                                                                                          "submitting_lab": {
                                                                                                                                                                                                                                            "value": "Erasmus Medical Center"
                                                                                                                                                                                                                                          },
                                                                                                                                                                                                                                          "url": "https://www.gisaid.org"
                                                                                                                                                                                                                                        }
                                                                                                                                                                                                                                      },
                                                                                                                                                                                                                                      {
                                                                                                                                                                                                                                        "branch_attrs": {
                                                                                                                                                                                                                                          "labels": {
                                                                                                                                                                                                                                            "aa": "N: G19V; ORF9b: D16Y"
                                                                                                                                                                                                                                          },
                                                                                                                                                                                                                                          "mutations": {
                                                                                                                                                                                                                                            "N": [
                                                                                                                                                                                                                                              "G19V"
                                                                                                                                                                                                                                            ],
                                                                                                                                                                                                                                            "ORF9b": [
                                                                                                                                                                                                                                              "D16Y"
                                                                                                                                                                                                                                            ],
                                                                                                                                                                                                                                            "nuc": [
                                                                                                                                                                                                                                              "C1594T",
                                                                                                                                                                                                                                              "G28329T"
                                                                                                                                                                                                                                            ]
                                                                                                                                                                                                                                          }
                                                                                                                                                                                                                                        },
                                                                                                                                                                                                                                        "name": "Norway/4637/2020",
                                                                                                                                                                                                                                        "node_attrs": {
                                                                                                                                                                                                                                          "author": {
                                                                                                                                                                                                                                            "author": "Kathrine Stene-Johansen et al",
                                                                                                                                                                                                                                            "value": "Kathrine Stene-Johansen et al"
                                                                                                                                                                                                                                          },
                                                                                                                                                                                                                                          "clade_membership": {
                                                                                                                                                                                                                                            "value": "20E (EU1)"
                                                                                                                                                                                                                                          },
                                                                                                                                                                                                                                          "country": {
                                                                                                                                                                                                                                            "value": "Europe"
                                                                                                                                                                                                                                          },
                                                                                                                                                                                                                                          "div": 15,
                                                                                                                                                                                                                                          "division": {
                                                                                                                                                                                                                                            "value": "Europe"
                                                                                                                                                                                                                                          },
                                                                                                                                                                                                                                          "division_exposure": {
                                                                                                                                                                                                                                            "value": "Europe"
                                                                                                                                                                                                                                          },
                                                                                                                                                                                                                                          "gisaid_epi_isl": {
                                                                                                                                                                                                                                            "value": "EPI_ISL_635194"
                                                                                                                                                                                                                                          },
                                                                                                                                                                                                                                          "host": {
                                                                                                                                                                                                                                            "value": "Human"
                                                                                                                                                                                                                                          },
                                                                                                                                                                                                                                          "custom_location": {
                                                                                                                                                                                                                                            "confidence": {
                                                                                                                                                                                                                                              "Europe": 1.0
                                                                                                                                                                                                                                            },
                                                                                                                                                                                                                                            "entropy": -1.000088900581841e-12,
                                                                                                                                                                                                                                            "value": "Europe"
                                                                                                                                                                                                                                          },
                                                                                                                                                                                                                                          "num_date": {
                                                                                                                                                                                                                                            "confidence": [
                                                                                                                                                                                                                                              2020.799180327869,
                                                                                                                                                                                                                                              2020.799180327869
                                                                                                                                                                                                                                            ],
                                                                                                                                                                                                                                            "value": 2020.799180327869
                                                                                                                                                                                                                                          },
                                                                                                                                                                                                                                          "originating_lab": {
                                                                                                                                                                                                                                            "value": "Akershus University Hospital, Department for Microbiology and Infectious Disease Control"
                                                                                                                                                                                                                                          },
                                                                                                                                                                                                                                          "pangolin_lineage": {
                                                                                                                                                                                                                                            "value": "B.1.177"
                                                                                                                                                                                                                                          },
                                                                                                                                                                                                                                          "recency": {
                                                                                                                                                                                                                                            "value": "Older"
                                                                                                                                                                                                                                          },
                                                                                                                                                                                                                                          "region": {
                                                                                                                                                                                                                                            "value": "Europe"
                                                                                                                                                                                                                                          },
                                                                                                                                                                                                                                          "region_exposure": {
                                                                                                                                                                                                                                            "value": "Europe"
                                                                                                                                                                                                                                          },
                                                                                                                                                                                                                                          "subclade_membership": {
                                                                                                                                                                                                                                            "value": "20E (EU1)"
                                                                                                                                                                                                                                          },
                                                                                                                                                                                                                                          "submitting_lab": {
                                                                                                                                                                                                                                            "value": "Norwegian Institute of Public Health, Department of Virology"
                                                                                                                                                                                                                                          },
                                                                                                                                                                                                                                          "url": "https://www.gisaid.org"
                                                                                                                                                                                                                                        }
                                                                                                                                                                                                                                      }
                                                                                                                                                                                                                                    ],
                                                                                                                                                                                                                                    "name": "NODE_0001577",
                                                                                                                                                                                                                                    "node_attrs": {
                                                                                                                                                                                                                                      "clade_membership": {
                                                                                                                                                                                                                                        "value": "20E (EU1)"
                                                                                                                                                                                                                                      },
                                                                                                                                                                                                                                      "div": 13,
                                                                                                                                                                                                                                      "custom_location": {
                                                                                                                                                                                                                                        "confidence": {
                                                                                                                                                                                                                                          "Asia": 0.003369309050940686,
                                                                                                                                                                                                                                          "Europe": 0.993353207955958,
                                                                                                                                                                                                                                          "South America": 0.0020024774363848617
                                                                                                                                                                                                                                        },
                                                                                                                                                                                                                                        "entropy": 0.04775631610783418,
                                                                                                                                                                                                                                        "value": "Europe"
                                                                                                                                                                                                                                      },
                                                                                                                                                                                                                                      "num_date": {
                                                                                                                                                                                                                                        "confidence": [
                                                                                                                                                                                                                                          2020.5605764533939,
                                                                                                                                                                                                                                          2020.7740955284626
                                                                                                                                                                                                                                        ],
                                                                                                                                                                                                                                        "value": 2020.7247087228247
                                                                                                                                                                                                                                      },
                                                                                                                                                                                                                                      "subclade_membership": {
                                                                                                                                                                                                                                        "value": "20E (EU1)"
                                                                                                                                                                                                                                      }
                                                                                                                                                                                                                                    }
                                                                                                                                                                                                                                  },
                                                                                                                                                                                                                                  {
                                                                                                                                                                                                                                    "branch_attrs": {
                                                                                                                                                                                                                                      "labels": {
                                                                                                                                                                                                                                        "aa": "ORF7a: A105V"
                                                                                                                                                                                                                                      },
                                                                                                                                                                                                                                      "mutations": {
                                                                                                                                                                                                                                        "ORF7a": [
                                                                                                                                                                                                                                          "A105V"
                                                                                                                                                                                                                                        ],
                                                                                                                                                                                                                                        "nuc": [
                                                                                                                                                                                                                                          "C27707T",
                                                                                                                                                                                                                                          "A28855C"
                                                                                                                                                                                                                                        ]
                                                                                                                                                                                                                                      }
                                                                                                                                                                                                                                    },
                                                                                                                                                                                                                                    "children": [
                                                                                                                                                                                                                                      {
                                                                                                                                                                                                                                        "branch_attrs": {
                                                                                                                                                                                                                                          "mutations": {}
                                                                                                                                                                                                                                        },
                                                                                                                                                                                                                                        "name": "Sweden/21-00344/2020",
                                                                                                                                                                                                                                        "node_attrs": {

                                                                                                                                                                                                                                          "author": {
                                                                                                                                                                                                                                            "author": "Anna-Malin Linde et al",
                                                                                                                                                                                                                                            "value": "Anna-Malin Linde et al"
                                                                                                                                                                                                                                          },
                                                                                                                                                                                                                                          "clade_membership": {
                                                                                                                                                                                                                                            "value": "20E (EU1)"
                                                                                                                                                                                                                                          },
                                                                                                                                                                                                                                          "country": {
                                                                                                                                                                                                                                            "value": "Europe"
                                                                                                                                                                                                                                          },
                                                                                                                                                                                                                                          "div": 15,
                                                                                                                                                                                                                                          "division": {
                                                                                                                                                                                                                                            "value": "Europe"
                                                                                                                                                                                                                                          },
                                                                                                                                                                                                                                          "division_exposure": {
                                                                                                                                                                                                                                            "value": "Europe"
                                                                                                                                                                                                                                          },
                                                                                                                                                                                                                                          "gisaid_epi_isl": {
                                                                                                                                                                                                                                            "value": "EPI_ISL_913477"
                                                                                                                                                                                                                                          },
                                                                                                                                                                                                                                          "host": {
                                                                                                                                                                                                                                            "value": "Human"
                                                                                                                                                                                                                                          },
                                                                                                                                                                                                                                          "custom_location": {
                                                                                                                                                                                                                                            "confidence": {
                                                                                                                                                                                                                                              "Europe": 1.0
                                                                                                                                                                                                                                            },
                                                                                                                                                                                                                                            "entropy": -1.000088900581841e-12,
                                                                                                                                                                                                                                            "value": "Europe"
                                                                                                                                                                                                                                          },
                                                                                                                                                                                                                                          "num_date": {
                                                                                                                                                                                                                                            "confidence": [
                                                                                                                                                                                                                                              2020.7609289617487,
                                                                                                                                                                                                                                              2020.7609289617487
                                                                                                                                                                                                                                            ],
                                                                                                                                                                                                                                            "value": 2020.7609289617487
                                                                                                                                                                                                                                          },
                                                                                                                                                                                                                                          "originating_lab": {
                                                                                                                                                                                                                                            "value": "Klinisk mikrobiologi"
                                                                                                                                                                                                                                          },
                                                                                                                                                                                                                                          "pangolin_lineage": {
                                                                                                                                                                                                                                            "value": "B.1.177"
                                                                                                                                                                                                                                          },
                                                                                                                                                                                                                                          "recency": {
                                                                                                                                                                                                                                            "value": "Older"
                                                                                                                                                                                                                                          },
                                                                                                                                                                                                                                          "region": {
                                                                                                                                                                                                                                            "value": "Europe"
                                                                                                                                                                                                                                          },
                                                                                                                                                                                                                                          "region_exposure": {
                                                                                                                                                                                                                                            "value": "Europe"
                                                                                                                                                                                                                                          },

                                                                                                                                                                                                                                          "subclade_membership": {
                                                                                                                                                                                                                                            "value": "20E (EU1)"
                                                                                                                                                                                                                                          },
                                                                                                                                                                                                                                          "submitting_lab": {
                                                                                                                                                                                                                                            "value": "The Public Health Agency of Sweden"
                                                                                                                                                                                                                                          },
                                                                                                                                                                                                                                          "url": "https://www.gisaid.org"
                                                                                                                                                                                                                                        }
                                                                                                                                                                                                                                      },
                                                                                                                                                                                                                                      {
                                                                                                                                                                                                                                        "branch_attrs": {
                                                                                                                                                                                                                                          "mutations": {}
                                                                                                                                                                                                                                        },
                                                                                                                                                                                                                                        "children": [
                                                                                                                                                                                                                                          {
                                                                                                                                                                                                                                            "branch_attrs": {
                                                                                                                                                                                                                                              "labels": {
                                                                                                                                                                                                                                                "aa": "N: A398S"
                                                                                                                                                                                                                                              },
                                                                                                                                                                                                                                              "mutations": {
                                                                                                                                                                                                                                                "N": [
                                                                                                                                                                                                                                                  "A398S"
                                                                                                                                                                                                                                                ],
                                                                                                                                                                                                                                                "nuc": [
                                                                                                                                                                                                                                                  "G29465T"
                                                                                                                                                                                                                                                ]
                                                                                                                                                                                                                                              }
                                                                                                                                                                                                                                            },
                                                                                                                                                                                                                                            "name": "Sweden/21-00351/2020",
                                                                                                                                                                                                                                            "node_attrs": {

                                                                                                                                                                                                                                              "author": {
                                                                                                                                                                                                                                                "author": "Anna-Malin Linde et al",
                                                                                                                                                                                                                                                "value": "Anna-Malin Linde et al"
                                                                                                                                                                                                                                              },
                                                                                                                                                                                                                                              "clade_membership": {
                                                                                                                                                                                                                                                "value": "20E (EU1)"
                                                                                                                                                                                                                                              },
                                                                                                                                                                                                                                              "country": {
                                                                                                                                                                                                                                                "value": "Europe"
                                                                                                                                                                                                                                              },
                                                                                                                                                                                                                                              "div": 16,
                                                                                                                                                                                                                                              "division": {
                                                                                                                                                                                                                                                "value": "Europe"
                                                                                                                                                                                                                                              },
                                                                                                                                                                                                                                              "division_exposure": {
                                                                                                                                                                                                                                                "value": "Europe"
                                                                                                                                                                                                                                              },
                                                                                                                                                                                                                                              "gisaid_epi_isl": {
                                                                                                                                                                                                                                                "value": "EPI_ISL_934335"
                                                                                                                                                                                                                                              },
                                                                                                                                                                                                                                              "host": {
                                                                                                                                                                                                                                                "value": "Human"
                                                                                                                                                                                                                                              },
                                                                                                                                                                                                                                              "custom_location": {
                                                                                                                                                                                                                                                "confidence": {
                                                                                                                                                                                                                                                  "Europe": 1.0
                                                                                                                                                                                                                                                },
                                                                                                                                                                                                                                                "entropy": -1.000088900581841e-12,
                                                                                                                                                                                                                                                "value": "Europe"
                                                                                                                                                                                                                                              },
                                                                                                                                                                                                                                              "num_date": {
                                                                                                                                                                                                                                                "confidence": [
                                                                                                                                                                                                                                                  2020.8292349726776,
                                                                                                                                                                                                                                                  2020.8292349726776
                                                                                                                                                                                                                                                ],
                                                                                                                                                                                                                                                "value": 2020.8292349726776
                                                                                                                                                                                                                                              },
                                                                                                                                                                                                                                              "originating_lab": {
                                                                                                                                                                                                                                                "value": "Klinisk mikrobiologi"
                                                                                                                                                                                                                                              },
                                                                                                                                                                                                                                              "pangolin_lineage": {
                                                                                                                                                                                                                                                "value": "B.1.177"
                                                                                                                                                                                                                                              },
                                                                                                                                                                                                                                              "recency": {
                                                                                                                                                                                                                                                "value": "One month ago"
                                                                                                                                                                                                                                              },
                                                                                                                                                                                                                                              "region": {
                                                                                                                                                                                                                                                "value": "Europe"
                                                                                                                                                                                                                                              },
                                                                                                                                                                                                                                              "region_exposure": {
                                                                                                                                                                                                                                                "value": "Europe"
                                                                                                                                                                                                                                              },

                                                                                                                                                                                                                                              "subclade_membership": {
                                                                                                                                                                                                                                                "value": "20E (EU1)"
                                                                                                                                                                                                                                              },
                                                                                                                                                                                                                                              "submitting_lab": {
                                                                                                                                                                                                                                                "value": "The Public Health Agency of Sweden"
                                                                                                                                                                                                                                              },
                                                                                                                                                                                                                                              "url": "https://www.gisaid.org"
                                                                                                                                                                                                                                            }
                                                                                                                                                                                                                                          },
                                                                                                                                                                                                                                          {
                                                                                                                                                                                                                                            "branch_attrs": {
                                                                                                                                                                                                                                              "labels": {
                                                                                                                                                                                                                                                "aa": "ORF1a: H110Y, P309L"
                                                                                                                                                                                                                                              },
                                                                                                                                                                                                                                              "mutations": {
                                                                                                                                                                                                                                                "ORF1a": [
                                                                                                                                                                                                                                                  "H110Y",
                                                                                                                                                                                                                                                  "P309L"
                                                                                                                                                                                                                                                ],
                                                                                                                                                                                                                                                "nuc": [
                                                                                                                                                                                                                                                  "C593T",
                                                                                                                                                                                                                                                  "C1191T",
                                                                                                                                                                                                                                                  "C10456T"
                                                                                                                                                                                                                                                ]
                                                                                                                                                                                                                                              }
                                                                                                                                                                                                                                            },
                                                                                                                                                                                                                                            "children": [
                                                                                                                                                                                                                                              {
                                                                                                                                                                                                                                                "branch_attrs": {
                                                                                                                                                                                                                                                  "mutations": {}
                                                                                                                                                                                                                                                },
                                                                                                                                                                                                                                                "name": "Luxembourg/LNS2012526/2020",
                                                                                                                                                                                                                                                "node_attrs": {

                                                                                                                                                                                                                                                  "author": {
                                                                                                                                                                                                                                                    "author": "Anke Wienecke-Baldacchino et al",
                                                                                                                                                                                                                                                    "value": "Anke Wienecke-Baldacchino et al"
                                                                                                                                                                                                                                                  },
                                                                                                                                                                                                                                                  "clade_membership": {
                                                                                                                                                                                                                                                    "value": "20E (EU1)"
                                                                                                                                                                                                                                                  },
                                                                                                                                                                                                                                                  "country": {
                                                                                                                                                                                                                                                    "value": "Europe"
                                                                                                                                                                                                                                                  },
                                                                                                                                                                                                                                                  "div": 18,
                                                                                                                                                                                                                                                  "division": {
                                                                                                                                                                                                                                                    "value": "Europe"
                                                                                                                                                                                                                                                  },
                                                                                                                                                                                                                                                  "division_exposure": {
                                                                                                                                                                                                                                                    "value": "Europe"
                                                                                                                                                                                                                                                  },
                                                                                                                                                                                                                                                  "gisaid_epi_isl": {
                                                                                                                                                                                                                                                    "value": "EPI_ISL_740038"
                                                                                                                                                                                                                                                  },
                                                                                                                                                                                                                                                  "host": {
                                                                                                                                                                                                                                                    "value": "Human"
                                                                                                                                                                                                                                                  },
                                                                                                                                                                                                                                                  "custom_location": {
                                                                                                                                                                                                                                                    "confidence": {
                                                                                                                                                                                                                                                      "Europe": 1.0
                                                                                                                                                                                                                                                    },
                                                                                                                                                                                                                                                    "entropy": -1.000088900581841e-12,
                                                                                                                                                                                                                                                    "value": "Europe"
                                                                                                                                                                                                                                                  },
                                                                                                                                                                                                                                                  "num_date": {
                                                                                                                                                                                                                                                    "confidence": [
                                                                                                                                                                                                                                                      2020.8155737704917,
                                                                                                                                                                                                                                                      2020.8155737704917
                                                                                                                                                                                                                                                    ],
                                                                                                                                                                                                                                                    "value": 2020.8155737704917
                                                                                                                                                                                                                                                  },
                                                                                                                                                                                                                                                  "originating_lab": {
                                                                                                                                                                                                                                                    "value": "Laboratoire national de sant\u00e9, Microbiology, Virology"
                                                                                                                                                                                                                                                  },
                                                                                                                                                                                                                                                  "pangolin_lineage": {
                                                                                                                                                                                                                                                    "value": "B.1.177"
                                                                                                                                                                                                                                                  },
                                                                                                                                                                                                                                                  "recency": {
                                                                                                                                                                                                                                                    "value": "Older"
                                                                                                                                                                                                                                                  },
                                                                                                                                                                                                                                                  "region": {
                                                                                                                                                                                                                                                    "value": "Europe"
                                                                                                                                                                                                                                                  },
                                                                                                                                                                                                                                                  "region_exposure": {
                                                                                                                                                                                                                                                    "value": "Europe"
                                                                                                                                                                                                                                                  },

                                                                                                                                                                                                                                                  "subclade_membership": {
                                                                                                                                                                                                                                                    "value": "20E (EU1)"
                                                                                                                                                                                                                                                  },
                                                                                                                                                                                                                                                  "submitting_lab": {
                                                                                                                                                                                                                                                    "value": "Laboratoire national de sant\u00e9, Microbiology, Microbial Genomics Platform"
                                                                                                                                                                                                                                                  },
                                                                                                                                                                                                                                                  "url": "https://www.gisaid.org"
                                                                                                                                                                                                                                                }
                                                                                                                                                                                                                                              },
                                                                                                                                                                                                                                              {
                                                                                                                                                                                                                                                "branch_attrs": {
                                                                                                                                                                                                                                                  "mutations": {
                                                                                                                                                                                                                                                    "nuc": [
                                                                                                                                                                                                                                                      "C18744T",
                                                                                                                                                                                                                                                      "G18756A"
                                                                                                                                                                                                                                                    ]
                                                                                                                                                                                                                                                  }
                                                                                                                                                                                                                                                },
                                                                                                                                                                                                                                                "name": "Luxembourg/LNS8299201/2021",
                                                                                                                                                                                                                                                "node_attrs": {

                                                                                                                                                                                                                                                  "author": {
                                                                                                                                                                                                                                                    "author": "Anke Wienecke-Baldacchino et al",
                                                                                                                                                                                                                                                    "value": "Anke Wienecke-Baldacchino et al"
                                                                                                                                                                                                                                                  },
                                                                                                                                                                                                                                                  "clade_membership": {
                                                                                                                                                                                                                                                    "value": "20E (EU1)"
                                                                                                                                                                                                                                                  },
                                                                                                                                                                                                                                                  "country": {
                                                                                                                                                                                                                                                    "value": "Europe"
                                                                                                                                                                                                                                                  },
                                                                                                                                                                                                                                                  "div": 20,
                                                                                                                                                                                                                                                  "division": {
                                                                                                                                                                                                                                                    "value": "Europe"
                                                                                                                                                                                                                                                  },
                                                                                                                                                                                                                                                  "division_exposure": {
                                                                                                                                                                                                                                                    "value": "Europe"
                                                                                                                                                                                                                                                  },
                                                                                                                                                                                                                                                  "gisaid_epi_isl": {
                                                                                                                                                                                                                                                    "value": "EPI_ISL_910609"
                                                                                                                                                                                                                                                  },
                                                                                                                                                                                                                                                  "host": {
                                                                                                                                                                                                                                                    "value": "Human"
                                                                                                                                                                                                                                                  },
                                                                                                                                                                                                                                                  "custom_location": {
                                                                                                                                                                                                                                                    "confidence": {
                                                                                                                                                                                                                                                      "Europe": 1.0
                                                                                                                                                                                                                                                    },
                                                                                                                                                                                                                                                    "entropy": -1.000088900581841e-12,
                                                                                                                                                                                                                                                    "value": "Europe"
                                                                                                                                                                                                                                                  },
                                                                                                                                                                                                                                                  "num_date": {
                                                                                                                                                                                                                                                    "confidence": [
                                                                                                                                                                                                                                                      2021.004109589041,
                                                                                                                                                                                                                                                      2021.004109589041
                                                                                                                                                                                                                                                    ],
                                                                                                                                                                                                                                                    "value": 2021.004109589041
                                                                                                                                                                                                                                                  },
                                                                                                                                                                                                                                                  "originating_lab": {
                                                                                                                                                                                                                                                    "value": "Laboratoire national de sante, Microbiology, Virology"
                                                                                                                                                                                                                                                  },
                                                                                                                                                                                                                                                  "pangolin_lineage": {
                                                                                                                                                                                                                                                    "value": "B.1.177"
                                                                                                                                                                                                                                                  },
                                                                                                                                                                                                                                                  "recency": {
                                                                                                                                                                                                                                                    "value": "Older"
                                                                                                                                                                                                                                                  },
                                                                                                                                                                                                                                                  "region": {
                                                                                                                                                                                                                                                    "value": "Europe"
                                                                                                                                                                                                                                                  },
                                                                                                                                                                                                                                                  "region_exposure": {
                                                                                                                                                                                                                                                    "value": "Europe"
                                                                                                                                                                                                                                                  },

                                                                                                                                                                                                                                                  "subclade_membership": {
                                                                                                                                                                                                                                                    "value": "20E (EU1)"
                                                                                                                                                                                                                                                  },
                                                                                                                                                                                                                                                  "submitting_lab": {
                                                                                                                                                                                                                                                    "value": "Laboratoire national de sante, Microbiology, Microbial Genomics Platform"
                                                                                                                                                                                                                                                  },
                                                                                                                                                                                                                                                  "url": "https://www.gisaid.org"
                                                                                                                                                                                                                                                }
                                                                                                                                                                                                                                              }
                                                                                                                                                                                                                                            ],
                                                                                                                                                                                                                                            "name": "NODE_0000882",
                                                                                                                                                                                                                                            "node_attrs": {
                                                                                                                                                                                                                                              "clade_membership": {
                                                                                                                                                                                                                                                "value": "20E (EU1)"
                                                                                                                                                                                                                                              },
                                                                                                                                                                                                                                              "div": 18,
                                                                                                                                                                                                                                              "custom_location": {
                                                                                                                                                                                                                                                "confidence": {
                                                                                                                                                                                                                                                  "Asia": 0.003224461687063103,
                                                                                                                                                                                                                                                  "Europe": 0.9935831473022205,
                                                                                                                                                                                                                                                  "South America": 0.0019401106363732216
                                                                                                                                                                                                                                                },
                                                                                                                                                                                                                                                "entropy": 0.04637488377765448,
                                                                                                                                                                                                                                                "value": "Europe"
                                                                                                                                                                                                                                              },
                                                                                                                                                                                                                                              "num_date": {
                                                                                                                                                                                                                                                "confidence": [
                                                                                                                                                                                                                                                  2020.7931480389868,
                                                                                                                                                                                                                                                  2020.8155737704917
                                                                                                                                                                                                                                                ],
                                                                                                                                                                                                                                                "value": 2020.8155737704917
                                                                                                                                                                                                                                              },
                                                                                                                                                                                                                                              "subclade_membership": {
                                                                                                                                                                                                                                                "value": "20E (EU1)"
                                                                                                                                                                                                                                              }
                                                                                                                                                                                                                                            }
                                                                                                                                                                                                                                          }
                                                                                                                                                                                                                                        ],
                                                                                                                                                                                                                                        "name": "NODE_0000881",
                                                                                                                                                                                                                                        "node_attrs": {
                                                                                                                                                                                                                                          "clade_membership": {
                                                                                                                                                                                                                                            "value": "20E (EU1)"
                                                                                                                                                                                                                                          },
                                                                                                                                                                                                                                          "div": 15,
                                                                                                                                                                                                                                          "custom_location": {
                                                                                                                                                                                                                                            "confidence": {
                                                                                                                                                                                                                                              "Asia": 0.0037847929702642473,
                                                                                                                                                                                                                                              "Europe": 0.9925899390751729,
                                                                                                                                                                                                                                              "South America": 0.002232348900435227
                                                                                                                                                                                                                                            },
                                                                                                                                                                                                                                            "entropy": 0.05236963844652226,
                                                                                                                                                                                                                                            "value": "Europe"
                                                                                                                                                                                                                                          },
                                                                                                                                                                                                                                          "num_date": {
                                                                                                                                                                                                                                            "confidence": [
                                                                                                                                                                                                                                              2020.7254169356725,
                                                                                                                                                                                                                                              2020.7844947523272
                                                                                                                                                                                                                                            ],
                                                                                                                                                                                                                                            "value": 2020.7601290361574
                                                                                                                                                                                                                                          },
                                                                                                                                                                                                                                          "subclade_membership": {
                                                                                                                                                                                                                                            "value": "20E (EU1)"
                                                                                                                                                                                                                                          }
                                                                                                                                                                                                                                        }
                                                                                                                                                                                                                                      }
                                                                                                                                                                                                                                    ],
                                                                                                                                                                                                                                    "name": "NODE_0000880",
                                                                                                                                                                                                                                    "node_attrs": {
                                                                                                                                                                                                                                      "clade_membership": {
                                                                                                                                                                                                                                        "value": "20E (EU1)"
                                                                                                                                                                                                                                      },
                                                                                                                                                                                                                                      "div": 15,
                                                                                                                                                                                                                                      "custom_location": {
                                                                                                                                                                                                                                        "confidence": {
                                                                                                                                                                                                                                          "Asia": 0.004004569425594105,
                                                                                                                                                                                                                                          "Europe": 0.9922359150237843,
                                                                                                                                                                                                                                          "South America": 0.0023300202173244487
                                                                                                                                                                                                                                        },
                                                                                                                                                                                                                                        "entropy": 0.0544442535723674,
                                                                                                                                                                                                                                        "value": "Europe"
                                                                                                                                                                                                                                      },
                                                                                                                                                                                                                                      "num_date": {
                                                                                                                                                                                                                                        "confidence": [
                                                                                                                                                                                                                                          2020.7146122366694,
                                                                                                                                                                                                                                          2020.7609289617487
                                                                                                                                                                                                                                        ],
                                                                                                                                                                                                                                        "value": 2020.7609289617487
                                                                                                                                                                                                                                      },
                                                                                                                                                                                                                                      "subclade_membership": {
                                                                                                                                                                                                                                        "value": "20E (EU1)"
                                                                                                                                                                                                                                      }
                                                                                                                                                                                                                                    }
                                                                                                                                                                                                                                  }
                                                                                                                                                                                                                                ],
                                                                                                                                                                                                                                "name": "NODE_0000878",
                                                                                                                                                                                                                                "node_attrs": {
                                                                                                                                                                                                                                  "clade_membership": {
                                                                                                                                                                                                                                    "value": "20E (EU1)"
                                                                                                                                                                                                                                  },
                                                                                                                                                                                                                                  "div": 13,
                                                                                                                                                                                                                                  "custom_location": {
                                                                                                                                                                                                                                    "confidence": {
                                                                                                                                                                                                                                      "Africa": 0.0011103247393096582,
                                                                                                                                                                                                                                      "Asia": 0.004807485727896211,
                                                                                                                                                                                                                                      "Europe": 0.9908718254279695,
                                                                                                                                                                                                                                      "South America": 0.0027186208265289223
                                                                                                                                                                                                                                    },
                                                                                                                                                                                                                                    "entropy": 0.062358974197245606,
                                                                                                                                                                                                                                    "value": "Europe"
                                                                                                                                                                                                                                  },
                                                                                                                                                                                                                                  "num_date": {
                                                                                                                                                                                                                                    "confidence": [
                                                                                                                                                                                                                                      2020.5608519900966,
                                                                                                                                                                                                                                      2020.742908037968
                                                                                                                                                                                                                                    ],
                                                                                                                                                                                                                                    "value": 2020.6754026519247
                                                                                                                                                                                                                                  },
                                                                                                                                                                                                                                  "subclade_membership": {
                                                                                                                                                                                                                                    "value": "20E (EU1)"
                                                                                                                                                                                                                                  }
                                                                                                                                                                                                                                }
                                                                                                                                                                                                                              },
                                                                                                                                                                                                                              {
                                                                                                                                                                                                                                "branch_attrs": {
                                                                                                                                                                                                                                  "mutations": {}
                                                                                                                                                                                                                                },
                                                                                                                                                                                                                                "children": [
                                                                                                                                                                                                                                  {
                                                                                                                                                                                                                                    "branch_attrs": {
                                                                                                                                                                                                                                      "labels": {
                                                                                                                                                                                                                                        "aa": "ORF1a: P3952S"
                                                                                                                                                                                                                                      },
                                                                                                                                                                                                                                      "mutations": {
                                                                                                                                                                                                                                        "ORF1a": [
                                                                                                                                                                                                                                          "P3952S"
                                                                                                                                                                                                                                        ],
                                                                                                                                                                                                                                        "nuc": [
                                                                                                                                                                                                                                          "C12119T"
                                                                                                                                                                                                                                        ]
                                                                                                                                                                                                                                      }
                                                                                                                                                                                                                                    },
                                                                                                                                                                                                                                    "children": [
                                                                                                                                                                                                                                      {
                                                                                                                                                                                                                                        "branch_attrs": {
                                                                                                                                                                                                                                          "labels": {
                                                                                                                                                                                                                                            "aa": "S: V222A"
                                                                                                                                                                                                                                          },
                                                                                                                                                                                                                                          "mutations": {
                                                                                                                                                                                                                                            "S": [
                                                                                                                                                                                                                                              "V222A"
                                                                                                                                                                                                                                            ],
                                                                                                                                                                                                                                            "nuc": [
                                                                                                                                                                                                                                              "T22227C"
                                                                                                                                                                                                                                            ]
                                                                                                                                                                                                                                          }
                                                                                                                                                                                                                                        },
                                                                                                                                                                                                                                        "children": [
                                                                                                                                                                                                                                          {
                                                                                                                                                                                                                                            "branch_attrs": {
                                                                                                                                                                                                                                              "labels": {
                                                                                                                                                                                                                                                "aa": "S: T240I"
                                                                                                                                                                                                                                              },
                                                                                                                                                                                                                                              "mutations": {
                                                                                                                                                                                                                                                "S": [
                                                                                                                                                                                                                                                  "T240I"
                                                                                                                                                                                                                                                ],
                                                                                                                                                                                                                                                "nuc": [
                                                                                                                                                                                                                                                  "C1288T",
                                                                                                                                                                                                                                                  "G10642T",
                                                                                                                                                                                                                                                  "T20664C",
                                                                                                                                                                                                                                                  "C22281T",
                                                                                                                                                                                                                                                  "T27944C"
                                                                                                                                                                                                                                                ]
                                                                                                                                                                                                                                              }
                                                                                                                                                                                                                                            },
                                                                                                                                                                                                                                            "name": "France/IDF_HB_112011015112/2020",
                                                                                                                                                                                                                                            "node_attrs": {

                                                                                                                                                                                                                                              "author": {
                                                                                                                                                                                                                                                "author": "Antoine Bridier-Nahmias et al",
                                                                                                                                                                                                                                                "value": "Antoine Bridier-Nahmias et al"
                                                                                                                                                                                                                                              },
                                                                                                                                                                                                                                              "clade_membership": {
                                                                                                                                                                                                                                                "value": "20E (EU1)"
                                                                                                                                                                                                                                              },
                                                                                                                                                                                                                                              "country": {
                                                                                                                                                                                                                                                "value": "Europe"
                                                                                                                                                                                                                                              },
                                                                                                                                                                                                                                              "div": 19,
                                                                                                                                                                                                                                              "division": {
                                                                                                                                                                                                                                                "value": "Europe"
                                                                                                                                                                                                                                              },
                                                                                                                                                                                                                                              "division_exposure": {
                                                                                                                                                                                                                                                "value": "Europe"
                                                                                                                                                                                                                                              },
                                                                                                                                                                                                                                              "gisaid_epi_isl": {
                                                                                                                                                                                                                                                "value": "EPI_ISL_940277"
                                                                                                                                                                                                                                              },
                                                                                                                                                                                                                                              "host": {
                                                                                                                                                                                                                                                "value": "Human"
                                                                                                                                                                                                                                              },
                                                                                                                                                                                                                                              "custom_location": {
                                                                                                                                                                                                                                                "confidence": {
                                                                                                                                                                                                                                                  "Europe": 1.0
                                                                                                                                                                                                                                                },
                                                                                                                                                                                                                                                "entropy": -1.000088900581841e-12,
                                                                                                                                                                                                                                                "value": "Europe"
                                                                                                                                                                                                                                              },
                                                                                                                                                                                                                                              "num_date": {
                                                                                                                                                                                                                                                "confidence": [
                                                                                                                                                                                                                                                  2020.8428961748634,
                                                                                                                                                                                                                                                  2020.8428961748634
                                                                                                                                                                                                                                                ],
                                                                                                                                                                                                                                                "value": 2020.8428961748634
                                                                                                                                                                                                                                              },
                                                                                                                                                                                                                                              "originating_lab": {
                                                                                                                                                                                                                                                "value": "H\u00f4pital Bichat Claude Bernard, Laboratoire de Virologie"
                                                                                                                                                                                                                                              },
                                                                                                                                                                                                                                              "pangolin_lineage": {
                                                                                                                                                                                                                                                "value": "B.1.177"
                                                                                                                                                                                                                                              },
                                                                                                                                                                                                                                              "recency": {
                                                                                                                                                                                                                                                "value": "One month ago"
                                                                                                                                                                                                                                              },
                                                                                                                                                                                                                                              "region": {
                                                                                                                                                                                                                                                "value": "Europe"
                                                                                                                                                                                                                                              },
                                                                                                                                                                                                                                              "region_exposure": {
                                                                                                                                                                                                                                                "value": "Europe"
                                                                                                                                                                                                                                              },

                                                                                                                                                                                                                                              "subclade_membership": {
                                                                                                                                                                                                                                                "value": "20E (EU1)"
                                                                                                                                                                                                                                              },
                                                                                                                                                                                                                                              "submitting_lab": {
                                                                                                                                                                                                                                                "value": "IAME UMR1137 Inserm, Universit\u00e9 de Paris, H\u00f4pital Bichat"
                                                                                                                                                                                                                                              },
                                                                                                                                                                                                                                              "url": "https://www.gisaid.org"
                                                                                                                                                                                                                                            }
                                                                                                                                                                                                                                          },
                                                                                                                                                                                                                                          {
                                                                                                                                                                                                                                            "branch_attrs": {
                                                                                                                                                                                                                                              "labels": {
                                                                                                                                                                                                                                                "aa": "ORF1a: T3288I; ORF1b: S2430I"
                                                                                                                                                                                                                                              },
                                                                                                                                                                                                                                              "mutations": {
                                                                                                                                                                                                                                                "ORF1a": [
                                                                                                                                                                                                                                                  "T3288I"
                                                                                                                                                                                                                                                ],
                                                                                                                                                                                                                                                "ORF1b": [
                                                                                                                                                                                                                                                  "S2430I"
                                                                                                                                                                                                                                                ],
                                                                                                                                                                                                                                                "nuc": [
                                                                                                                                                                                                                                                  "C10128T",
                                                                                                                                                                                                                                                  "C11704T",
                                                                                                                                                                                                                                                  "C18486T",
                                                                                                                                                                                                                                                  "G20756T"
                                                                                                                                                                                                                                                ]
                                                                                                                                                                                                                                              }
                                                                                                                                                                                                                                            },
                                                                                                                                                                                                                                            "name": "Netherlands/OV-RIVM-13086/2021",
                                                                                                                                                                                                                                            "node_attrs": {

                                                                                                                                                                                                                                              "author": {
                                                                                                                                                                                                                                                "author": "Adam Meijer et al",
                                                                                                                                                                                                                                                "value": "Adam Meijer et al"
                                                                                                                                                                                                                                              },
                                                                                                                                                                                                                                              "clade_membership": {
                                                                                                                                                                                                                                                "value": "20E (EU1)"
                                                                                                                                                                                                                                              },
                                                                                                                                                                                                                                              "country": {
                                                                                                                                                                                                                                                "value": "Europe"
                                                                                                                                                                                                                                              },
                                                                                                                                                                                                                                              "div": 18,
                                                                                                                                                                                                                                              "division": {
                                                                                                                                                                                                                                                "value": "Europe"
                                                                                                                                                                                                                                              },
                                                                                                                                                                                                                                              "division_exposure": {
                                                                                                                                                                                                                                                "value": "Europe"
                                                                                                                                                                                                                                              },
                                                                                                                                                                                                                                              "gisaid_epi_isl": {
                                                                                                                                                                                                                                                "value": "EPI_ISL_1035567"
                                                                                                                                                                                                                                              },
                                                                                                                                                                                                                                              "host": {
                                                                                                                                                                                                                                                "value": "Human"
                                                                                                                                                                                                                                              },
                                                                                                                                                                                                                                              "custom_location": {
                                                                                                                                                                                                                                                "confidence": {
                                                                                                                                                                                                                                                  "Europe": 1.0
                                                                                                                                                                                                                                                },
                                                                                                                                                                                                                                                "entropy": -1.000088900581841e-12,
                                                                                                                                                                                                                                                "value": "Europe"
                                                                                                                                                                                                                                              },
                                                                                                                                                                                                                                              "num_date": {
                                                                                                                                                                                                                                                "confidence": [
                                                                                                                                                                                                                                                  2021.0890410958905,
                                                                                                                                                                                                                                                  2021.0890410958905
                                                                                                                                                                                                                                                ],
                                                                                                                                                                                                                                                "value": 2021.0890410958905
                                                                                                                                                                                                                                              },
                                                                                                                                                                                                                                              "originating_lab": {
                                                                                                                                                                                                                                                "value": "Dutch COVID-19 response team"
                                                                                                                                                                                                                                              },
                                                                                                                                                                                                                                              "pangolin_lineage": {
                                                                                                                                                                                                                                                "value": "B.1.240"
                                                                                                                                                                                                                                              },
                                                                                                                                                                                                                                              "recency": {
                                                                                                                                                                                                                                                "value": "One week ago"
                                                                                                                                                                                                                                              },
                                                                                                                                                                                                                                              "region": {
                                                                                                                                                                                                                                                "value": "Europe"
                                                                                                                                                                                                                                              },
                                                                                                                                                                                                                                              "region_exposure": {
                                                                                                                                                                                                                                                "value": "Europe"
                                                                                                                                                                                                                                              },
                                                                                                                                                                                                                                              "subclade_membership": {
                                                                                                                                                                                                                                                "value": "20E (EU1)"
                                                                                                                                                                                                                                              },
                                                                                                                                                                                                                                              "submitting_lab": {
                                                                                                                                                                                                                                                "value": "National Institute for Public Health and the Environment (RIVM)"
                                                                                                                                                                                                                                              },
                                                                                                                                                                                                                                              "url": "https://www.gisaid.org"
                                                                                                                                                                                                                                            }
                                                                                                                                                                                                                                          }
                                                                                                                                                                                                                                        ],
                                                                                                                                                                                                                                        "name": "NODE_0000906",
                                                                                                                                                                                                                                        "node_attrs": {
                                                                                                                                                                                                                                          "clade_membership": {
                                                                                                                                                                                                                                            "value": "20E (EU1)"
                                                                                                                                                                                                                                          },
                                                                                                                                                                                                                                          "div": 14,
                                                                                                                                                                                                                                          "custom_location": {
                                                                                                                                                                                                                                            "confidence": {
                                                                                                                                                                                                                                              "Asia": 0.0027898961664448874,
                                                                                                                                                                                                                                              "Europe": 0.9943698529880163,
                                                                                                                                                                                                                                              "South America": 0.0017118804321685013
                                                                                                                                                                                                                                            },
                                                                                                                                                                                                                                            "entropy": 0.04149535123650569,
                                                                                                                                                                                                                                            "value": "Europe"
                                                                                                                                                                                                                                          },
                                                                                                                                                                                                                                          "num_date": {
                                                                                                                                                                                                                                            "confidence": [
                                                                                                                                                                                                                                              2020.6069321164537,
                                                                                                                                                                                                                                              2020.7964139371536
                                                                                                                                                                                                                                            ],
                                                                                                                                                                                                                                            "value": 2020.7460100477522
                                                                                                                                                                                                                                          },
                                                                                                                                                                                                                                          "subclade_membership": {
                                                                                                                                                                                                                                            "value": "20E (EU1)"
                                                                                                                                                                                                                                          }
                                                                                                                                                                                                                                        }
                                                                                                                                                                                                                                      },
                                                                                                                                                                                                                                      {
                                                                                                                                                                                                                                        "branch_attrs": {
                                                                                                                                                                                                                                          "mutations": {}
                                                                                                                                                                                                                                        },
                                                                                                                                                                                                                                        "children": [
                                                                                                                                                                                                                                          {
                                                                                                                                                                                                                                            "branch_attrs": {
                                                                                                                                                                                                                                              "mutations": {}
                                                                                                                                                                                                                                            },
                                                                                                                                                                                                                                            "name": "Netherlands/ZH-EMC-821/2020",
                                                                                                                                                                                                                                            "node_attrs": {
                                                                                                                                                                                                                                              "author": {
                                                                                                                                                                                                                                                "author": "Bas Oude Munnink et al",
                                                                                                                                                                                                                                                "value": "Bas Oude Munnink et al"
                                                                                                                                                                                                                                              },
                                                                                                                                                                                                                                              "clade_membership": {
                                                                                                                                                                                                                                                "value": "20E (EU1)"
                                                                                                                                                                                                                                              },
                                                                                                                                                                                                                                              "country": {
                                                                                                                                                                                                                                                "value": "Europe"
                                                                                                                                                                                                                                              },
                                                                                                                                                                                                                                              "div": 13,
                                                                                                                                                                                                                                              "division": {
                                                                                                                                                                                                                                                "value": "Europe"
                                                                                                                                                                                                                                              },
                                                                                                                                                                                                                                              "division_exposure": {
                                                                                                                                                                                                                                                "value": "Europe"
                                                                                                                                                                                                                                              },
                                                                                                                                                                                                                                              "gisaid_epi_isl": {
                                                                                                                                                                                                                                                "value": "EPI_ISL_632401"
                                                                                                                                                                                                                                              },
                                                                                                                                                                                                                                              "host": {
                                                                                                                                                                                                                                                "value": "Human"
                                                                                                                                                                                                                                              },
                                                                                                                                                                                                                                              "custom_location": {
                                                                                                                                                                                                                                                "confidence": {
                                                                                                                                                                                                                                                  "Europe": 1.0
                                                                                                                                                                                                                                                },
                                                                                                                                                                                                                                                "entropy": -1.000088900581841e-12,
                                                                                                                                                                                                                                                "value": "Europe"
                                                                                                                                                                                                                                              },
                                                                                                                                                                                                                                              "num_date": {
                                                                                                                                                                                                                                                "confidence": [
                                                                                                                                                                                                                                                  2020.7718579234972,
                                                                                                                                                                                                                                                  2020.7718579234972
                                                                                                                                                                                                                                                ],
                                                                                                                                                                                                                                                "value": 2020.7718579234972
                                                                                                                                                                                                                                              },
                                                                                                                                                                                                                                              "originating_lab": {
                                                                                                                                                                                                                                                "value": "Dutch COVID-19 response team"
                                                                                                                                                                                                                                              },
                                                                                                                                                                                                                                              "pangolin_lineage": {
                                                                                                                                                                                                                                                "value": "B.1.177"
                                                                                                                                                                                                                                              },
                                                                                                                                                                                                                                              "recency": {
                                                                                                                                                                                                                                                "value": "Older"
                                                                                                                                                                                                                                              },
                                                                                                                                                                                                                                              "region": {
                                                                                                                                                                                                                                                "value": "Europe"
                                                                                                                                                                                                                                              },
                                                                                                                                                                                                                                              "region_exposure": {
                                                                                                                                                                                                                                                "value": "Europe"
                                                                                                                                                                                                                                              },
                                                                                                                                                                                                                                              "subclade_membership": {
                                                                                                                                                                                                                                                "value": "20E (EU1)"
                                                                                                                                                                                                                                              },
                                                                                                                                                                                                                                              "submitting_lab": {
                                                                                                                                                                                                                                                "value": "Erasmus Medical Center"
                                                                                                                                                                                                                                              },
                                                                                                                                                                                                                                              "url": "https://www.gisaid.org"
                                                                                                                                                                                                                                            }
                                                                                                                                                                                                                                          },
                                                                                                                                                                                                                                          {
                                                                                                                                                                                                                                            "branch_attrs": {
                                                                                                                                                                                                                                              "mutations": {
                                                                                                                                                                                                                                                "nuc": [
                                                                                                                                                                                                                                                  "G29179T"
                                                                                                                                                                                                                                                ]
                                                                                                                                                                                                                                              }
                                                                                                                                                                                                                                            },
                                                                                                                                                                                                                                            "name": "Netherlands/LI-EMC-90/2020",
                                                                                                                                                                                                                                            "node_attrs": {
                                                                                                                                                                                                                                              "author": {
                                                                                                                                                                                                                                                "author": "Bas Oude Munnink et al",
                                                                                                                                                                                                                                                "value": "Bas Oude Munnink et al"
                                                                                                                                                                                                                                              },
                                                                                                                                                                                                                                              "clade_membership": {
                                                                                                                                                                                                                                                "value": "20E (EU1)"
                                                                                                                                                                                                                                              },
                                                                                                                                                                                                                                              "country": {
                                                                                                                                                                                                                                                "value": "Europe"
                                                                                                                                                                                                                                              },
                                                                                                                                                                                                                                              "div": 14,
                                                                                                                                                                                                                                              "division": {
                                                                                                                                                                                                                                                "value": "Europe"
                                                                                                                                                                                                                                              },
                                                                                                                                                                                                                                              "division_exposure": {
                                                                                                                                                                                                                                                "value": "Europe"
                                                                                                                                                                                                                                              },
                                                                                                                                                                                                                                              "gisaid_epi_isl": {
                                                                                                                                                                                                                                                "value": "EPI_ISL_577836"
                                                                                                                                                                                                                                              },
                                                                                                                                                                                                                                              "host": {
                                                                                                                                                                                                                                                "value": "Human"
                                                                                                                                                                                                                                              },
                                                                                                                                                                                                                                              "custom_location": {
                                                                                                                                                                                                                                                "confidence": {
                                                                                                                                                                                                                                                  "Europe": 1.0
                                                                                                                                                                                                                                                },
                                                                                                                                                                                                                                                "entropy": -1.000088900581841e-12,
                                                                                                                                                                                                                                                "value": "Europe"
                                                                                                                                                                                                                                              },
                                                                                                                                                                                                                                              "num_date": {
                                                                                                                                                                                                                                                "confidence": [
                                                                                                                                                                                                                                                  2020.7390710382513,
                                                                                                                                                                                                                                                  2020.7390710382513
                                                                                                                                                                                                                                                ],
                                                                                                                                                                                                                                                "value": 2020.7390710382513
                                                                                                                                                                                                                                              },
                                                                                                                                                                                                                                              "originating_lab": {
                                                                                                                                                                                                                                                "value": "Dutch COVID-19 response team"
                                                                                                                                                                                                                                              },
                                                                                                                                                                                                                                              "pangolin_lineage": {
                                                                                                                                                                                                                                                "value": "B.1.177"
                                                                                                                                                                                                                                              },
                                                                                                                                                                                                                                              "recency": {
                                                                                                                                                                                                                                                "value": "Older"
                                                                                                                                                                                                                                              },
                                                                                                                                                                                                                                              "region": {
                                                                                                                                                                                                                                                "value": "Europe"
                                                                                                                                                                                                                                              },
                                                                                                                                                                                                                                              "region_exposure": {
                                                                                                                                                                                                                                                "value": "Europe"
                                                                                                                                                                                                                                              },
                                                                                                                                                                                                                                              "subclade_membership": {
                                                                                                                                                                                                                                                "value": "20E (EU1)"
                                                                                                                                                                                                                                              },
                                                                                                                                                                                                                                              "submitting_lab": {
                                                                                                                                                                                                                                                "value": "Erasmus Medical Center"
                                                                                                                                                                                                                                              },
                                                                                                                                                                                                                                              "url": "https://www.gisaid.org"
                                                                                                                                                                                                                                            }
                                                                                                                                                                                                                                          }
                                                                                                                                                                                                                                        ],
                                                                                                                                                                                                                                        "name": "NODE_0001584",
                                                                                                                                                                                                                                        "node_attrs": {
                                                                                                                                                                                                                                          "clade_membership": {
                                                                                                                                                                                                                                            "value": "20E (EU1)"
                                                                                                                                                                                                                                          },
                                                                                                                                                                                                                                          "div": 13,
                                                                                                                                                                                                                                          "custom_location": {
                                                                                                                                                                                                                                            "confidence": {
                                                                                                                                                                                                                                              "Asia": 0.0027898961664448874,
                                                                                                                                                                                                                                              "Europe": 0.9943698529880163,
                                                                                                                                                                                                                                              "South America": 0.0017118804321685013
                                                                                                                                                                                                                                            },
                                                                                                                                                                                                                                            "entropy": 0.04149535123650569,
                                                                                                                                                                                                                                            "value": "Europe"
                                                                                                                                                                                                                                          },
                                                                                                                                                                                                                                          "num_date": {
                                                                                                                                                                                                                                            "confidence": [
                                                                                                                                                                                                                                              2020.5548745657197,
                                                                                                                                                                                                                                              2020.7388162104896
                                                                                                                                                                                                                                            ],
                                                                                                                                                                                                                                            "value": 2020.7228470416562
                                                                                                                                                                                                                                          },
                                                                                                                                                                                                                                          "subclade_membership": {
                                                                                                                                                                                                                                            "value": "20E (EU1)"
                                                                                                                                                                                                                                          }
                                                                                                                                                                                                                                        }
                                                                                                                                                                                                                                      },
                                                                                                                                                                                                                                      {
                                                                                                                                                                                                                                        "branch_attrs": {
                                                                                                                                                                                                                                          "mutations": {
                                                                                                                                                                                                                                            "nuc": [
                                                                                                                                                                                                                                              "A21222T"
                                                                                                                                                                                                                                            ]
                                                                                                                                                                                                                                          }
                                                                                                                                                                                                                                        },
                                                                                                                                                                                                                                        "children": [
                                                                                                                                                                                                                                          {
                                                                                                                                                                                                                                            "branch_attrs": {
                                                                                                                                                                                                                                              "labels": {
                                                                                                                                                                                                                                                "aa": "ORF7b: H42P"
                                                                                                                                                                                                                                              },
                                                                                                                                                                                                                                              "mutations": {
                                                                                                                                                                                                                                                "ORF7b": [
                                                                                                                                                                                                                                                  "H42P"
                                                                                                                                                                                                                                                ],
                                                                                                                                                                                                                                                "nuc": [
                                                                                                                                                                                                                                                  "A4495G",
                                                                                                                                                                                                                                                  "T19482G",
                                                                                                                                                                                                                                                  "T23986C",
                                                                                                                                                                                                                                                  "A27880C"
                                                                                                                                                                                                                                                ]
                                                                                                                                                                                                                                              }
                                                                                                                                                                                                                                            },
                                                                                                                                                                                                                                            "name": "Netherlands/ZH-EMC-1157/2020",
                                                                                                                                                                                                                                            "node_attrs": {
                                                                                                                                                                                                                                              "author": {
                                                                                                                                                                                                                                                "author": "Bas Oude Munnink et al",
                                                                                                                                                                                                                                                "value": "Bas Oude Munnink et al"
                                                                                                                                                                                                                                              },
                                                                                                                                                                                                                                              "clade_membership": {
                                                                                                                                                                                                                                                "value": "20E (EU1)"
                                                                                                                                                                                                                                              },
                                                                                                                                                                                                                                              "country": {
                                                                                                                                                                                                                                                "value": "Europe"
                                                                                                                                                                                                                                              },
                                                                                                                                                                                                                                              "div": 18,
                                                                                                                                                                                                                                              "division": {
                                                                                                                                                                                                                                                "value": "Europe"
                                                                                                                                                                                                                                              },
                                                                                                                                                                                                                                              "division_exposure": {
                                                                                                                                                                                                                                                "value": "Europe"
                                                                                                                                                                                                                                              },
                                                                                                                                                                                                                                              "gisaid_epi_isl": {
                                                                                                                                                                                                                                                "value": "EPI_ISL_763232"
                                                                                                                                                                                                                                              },
                                                                                                                                                                                                                                              "host": {
                                                                                                                                                                                                                                                "value": "Human"
                                                                                                                                                                                                                                              },
                                                                                                                                                                                                                                              "custom_location": {
                                                                                                                                                                                                                                                "confidence": {
                                                                                                                                                                                                                                                  "Europe": 1.0
                                                                                                                                                                                                                                                },
                                                                                                                                                                                                                                                "entropy": -1.000088900581841e-12,
                                                                                                                                                                                                                                                "value": "Europe"
                                                                                                                                                                                                                                              },
                                                                                                                                                                                                                                              "num_date": {
                                                                                                                                                                                                                                                "confidence": [
                                                                                                                                                                                                                                                  2020.8346994535518,
                                                                                                                                                                                                                                                  2020.8346994535518
                                                                                                                                                                                                                                                ],
                                                                                                                                                                                                                                                "value": 2020.8346994535518
                                                                                                                                                                                                                                              },
                                                                                                                                                                                                                                              "originating_lab": {
                                                                                                                                                                                                                                                "value": "Dutch COVID-19 response team"
                                                                                                                                                                                                                                              },
                                                                                                                                                                                                                                              "pangolin_lineage": {
                                                                                                                                                                                                                                                "value": "B.1.177"
                                                                                                                                                                                                                                              },
                                                                                                                                                                                                                                              "recency": {
                                                                                                                                                                                                                                                "value": "Older"
                                                                                                                                                                                                                                              },
                                                                                                                                                                                                                                              "region": {
                                                                                                                                                                                                                                                "value": "Europe"
                                                                                                                                                                                                                                              },
                                                                                                                                                                                                                                              "region_exposure": {
                                                                                                                                                                                                                                                "value": "Europe"
                                                                                                                                                                                                                                              },
                                                                                                                                                                                                                                              "subclade_membership": {
                                                                                                                                                                                                                                                "value": "20E (EU1)"
                                                                                                                                                                                                                                              },
                                                                                                                                                                                                                                              "submitting_lab": {
                                                                                                                                                                                                                                                "value": "Erasmus Medical Center"
                                                                                                                                                                                                                                              },
                                                                                                                                                                                                                                              "url": "https://www.gisaid.org"
                                                                                                                                                                                                                                            }
                                                                                                                                                                                                                                          },
                                                                                                                                                                                                                                          {
                                                                                                                                                                                                                                            "branch_attrs": {
                                                                                                                                                                                                                                              "labels": {
                                                                                                                                                                                                                                                "aa": "ORF3a: S166L"
                                                                                                                                                                                                                                              },
                                                                                                                                                                                                                                              "mutations": {
                                                                                                                                                                                                                                                "ORF3a": [
                                                                                                                                                                                                                                                  "S166L"
                                                                                                                                                                                                                                                ],
                                                                                                                                                                                                                                                "nuc": [
                                                                                                                                                                                                                                                  "C25889T"
                                                                                                                                                                                                                                                ]
                                                                                                                                                                                                                                              }
                                                                                                                                                                                                                                            },
                                                                                                                                                                                                                                            "children": [
                                                                                                                                                                                                                                              {
                                                                                                                                                                                                                                                "branch_attrs": {
                                                                                                                                                                                                                                                  "labels": {
                                                                                                                                                                                                                                                    "aa": "ORF1a: A1049V, L1688F, G2265D, P3371S; ORF1b: A2306V"
                                                                                                                                                                                                                                                  },
                                                                                                                                                                                                                                                  "mutations": {
                                                                                                                                                                                                                                                    "ORF1a": [
                                                                                                                                                                                                                                                      "A1049V",
                                                                                                                                                                                                                                                      "L1688F",
                                                                                                                                                                                                                                                      "G2265D",
                                                                                                                                                                                                                                                      "P3371S"
                                                                                                                                                                                                                                                    ],
                                                                                                                                                                                                                                                    "ORF1b": [
                                                                                                                                                                                                                                                      "A2306V"
                                                                                                                                                                                                                                                    ],
                                                                                                                                                                                                                                                    "nuc": [
                                                                                                                                                                                                                                                      "C3411T",
                                                                                                                                                                                                                                                      "G5329T",
                                                                                                                                                                                                                                                      "G7059A",
                                                                                                                                                                                                                                                      "C10376T",
                                                                                                                                                                                                                                                      "C20384T",
                                                                                                                                                                                                                                                      "G24199A",
                                                                                                                                                                                                                                                      "A25905G"
                                                                                                                                                                                                                                                    ]
                                                                                                                                                                                                                                                  }
                                                                                                                                                                                                                                                },
                                                                                                                                                                                                                                                "name": "Aruba/AW-RIVM-11727/2021",
                                                                                                                                                                                                                                                "node_attrs": {
                                                                                                                                                                                                                                                  "author": {
                                                                                                                                                                                                                                                    "author": "Adam Meijer et al",
                                                                                                                                                                                                                                                    "value": "Adam Meijer et al"
                                                                                                                                                                                                                                                  },
                                                                                                                                                                                                                                                  "clade_membership": {
                                                                                                                                                                                                                                                    "value": "20E (EU1)"
                                                                                                                                                                                                                                                  },
                                                                                                                                                                                                                                                  "country": {
                                                                                                                                                                                                                                                    "value": "Aruba"
                                                                                                                                                                                                                                                  },
                                                                                                                                                                                                                                                  "div": 22,
                                                                                                                                                                                                                                                  "division": {
                                                                                                                                                                                                                                                    "value": "Aruba"
                                                                                                                                                                                                                                                  },
                                                                                                                                                                                                                                                  "division_exposure": {
                                                                                                                                                                                                                                                    "value": "Aruba"
                                                                                                                                                                                                                                                  },
                                                                                                                                                                                                                                                  "gisaid_epi_isl": {
                                                                                                                                                                                                                                                    "value": "EPI_ISL_1014611"
                                                                                                                                                                                                                                                  },
                                                                                                                                                                                                                                                  "host": {
                                                                                                                                                                                                                                                    "value": "Human"
                                                                                                                                                                                                                                                  },
                                                                                                                                                                                                                                                  "custom_location": {
                                                                                                                                                                                                                                                    "confidence": {
                                                                                                                                                                                                                                                      "South America": 1.0
                                                                                                                                                                                                                                                    },
                                                                                                                                                                                                                                                    "entropy": -1.000088900581841e-12,
                                                                                                                                                                                                                                                    "value": "South America"
                                                                                                                                                                                                                                                  },
                                                                                                                                                                                                                                                  "num_date": {
                                                                                                                                                                                                                                                    "confidence": [
                                                                                                                                                                                                                                                      2021.0863013698631,
                                                                                                                                                                                                                                                      2021.0863013698631
                                                                                                                                                                                                                                                    ],
                                                                                                                                                                                                                                                    "value": 2021.0863013698631
                                                                                                                                                                                                                                                  },
                                                                                                                                                                                                                                                  "originating_lab": {
                                                                                                                                                                                                                                                    "value": "Dutch COVID-19 response team"
                                                                                                                                                                                                                                                  },
                                                                                                                                                                                                                                                  "pangolin_lineage": {
                                                                                                                                                                                                                                                    "value": "B.1.177"
                                                                                                                                                                                                                                                  },
                                                                                                                                                                                                                                                  "recency": {
                                                                                                                                                                                                                                                    "value": "One month ago"
                                                                                                                                                                                                                                                  },
                                                                                                                                                                                                                                                  "region": {
                                                                                                                                                                                                                                                    "value": "South America"
                                                                                                                                                                                                                                                  },
                                                                                                                                                                                                                                                  "region_exposure": {
                                                                                                                                                                                                                                                    "value": "South America"
                                                                                                                                                                                                                                                  },
                                                                                                                                                                                                                                                  "subclade_membership": {
                                                                                                                                                                                                                                                    "value": "20E (EU1)"
                                                                                                                                                                                                                                                  },
                                                                                                                                                                                                                                                  "submitting_lab": {
                                                                                                                                                                                                                                                    "value": "National Institute for Public Health and the Environment (RIVM)"
                                                                                                                                                                                                                                                  },
                                                                                                                                                                                                                                                  "url": "https://www.gisaid.org"
                                                                                                                                                                                                                                                }
                                                                                                                                                                                                                                              },
                                                                                                                                                                                                                                              {
                                                                                                                                                                                                                                                "branch_attrs": {
                                                                                                                                                                                                                                                  "mutations": {
                                                                                                                                                                                                                                                    "nuc": [
                                                                                                                                                                                                                                                      "T15684C"
                                                                                                                                                                                                                                                    ]
                                                                                                                                                                                                                                                  }
                                                                                                                                                                                                                                                },
                                                                                                                                                                                                                                                "name": "Netherlands/NB-EMC-361/2020",
                                                                                                                                                                                                                                                "node_attrs": {
                                                                                                                                                                                                                                                  "author": {
                                                                                                                                                                                                                                                    "author": "Bas Oude Munnink et al",
                                                                                                                                                                                                                                                    "value": "Bas Oude Munnink et al"
                                                                                                                                                                                                                                                  },
                                                                                                                                                                                                                                                  "clade_membership": {
                                                                                                                                                                                                                                                    "value": "20E (EU1)"
                                                                                                                                                                                                                                                  },
                                                                                                                                                                                                                                                  "country": {
                                                                                                                                                                                                                                                    "value": "Europe"
                                                                                                                                                                                                                                                  },
                                                                                                                                                                                                                                                  "div": 16,
                                                                                                                                                                                                                                                  "division": {
                                                                                                                                                                                                                                                    "value": "Europe"
                                                                                                                                                                                                                                                  },
                                                                                                                                                                                                                                                  "division_exposure": {
                                                                                                                                                                                                                                                    "value": "Europe"
                                                                                                                                                                                                                                                  },
                                                                                                                                                                                                                                                  "gisaid_epi_isl": {
                                                                                                                                                                                                                                                    "value": "EPI_ISL_722282"
                                                                                                                                                                                                                                                  },
                                                                                                                                                                                                                                                  "host": {
                                                                                                                                                                                                                                                    "value": "Human"
                                                                                                                                                                                                                                                  },
                                                                                                                                                                                                                                                  "custom_location": {
                                                                                                                                                                                                                                                    "confidence": {
                                                                                                                                                                                                                                                      "Europe": 1.0
                                                                                                                                                                                                                                                    },
                                                                                                                                                                                                                                                    "entropy": -1.000088900581841e-12,
                                                                                                                                                                                                                                                    "value": "Europe"
                                                                                                                                                                                                                                                  },
                                                                                                                                                                                                                                                  "num_date": {
                                                                                                                                                                                                                                                    "confidence": [
                                                                                                                                                                                                                                                      2020.8374316939892,
                                                                                                                                                                                                                                                      2020.8374316939892
                                                                                                                                                                                                                                                    ],
                                                                                                                                                                                                                                                    "value": 2020.8374316939892
                                                                                                                                                                                                                                                  },
                                                                                                                                                                                                                                                  "originating_lab": {
                                                                                                                                                                                                                                                    "value": "Dutch COVID-19 response team"
                                                                                                                                                                                                                                                  },
                                                                                                                                                                                                                                                  "pangolin_lineage": {
                                                                                                                                                                                                                                                    "value": "B.1.177"
                                                                                                                                                                                                                                                  },
                                                                                                                                                                                                                                                  "recency": {
                                                                                                                                                                                                                                                    "value": "Older"
                                                                                                                                                                                                                                                  },
                                                                                                                                                                                                                                                  "region": {
                                                                                                                                                                                                                                                    "value": "Europe"
                                                                                                                                                                                                                                                  },
                                                                                                                                                                                                                                                  "region_exposure": {
                                                                                                                                                                                                                                                    "value": "Europe"
                                                                                                                                                                                                                                                  },
                                                                                                                                                                                                                                                  "subclade_membership": {
                                                                                                                                                                                                                                                    "value": "20E (EU1)"
                                                                                                                                                                                                                                                  },
                                                                                                                                                                                                                                                  "submitting_lab": {
                                                                                                                                                                                                                                                    "value": "Erasmus Medical Center"
                                                                                                                                                                                                                                                  },
                                                                                                                                                                                                                                                  "url": "https://www.gisaid.org"
                                                                                                                                                                                                                                                }
                                                                                                                                                                                                                                              },
                                                                                                                                                                                                                                              {
                                                                                                                                                                                                                                                "branch_attrs": {
                                                                                                                                                                                                                                                  "labels": {
                                                                                                                                                                                                                                                    "aa": "ORF1a: M1312I, H2794Y"
                                                                                                                                                                                                                                                  },
                                                                                                                                                                                                                                                  "mutations": {
                                                                                                                                                                                                                                                    "ORF1a": [
                                                                                                                                                                                                                                                      "M1312I",
                                                                                                                                                                                                                                                      "H2794Y"
                                                                                                                                                                                                                                                    ],
                                                                                                                                                                                                                                                    "nuc": [
                                                                                                                                                                                                                                                      "G4201T",
```
