## Supplementary Data 2 for "Emergence of the novel SARS-CoV-2 lineage P.4.1 and massive spread of P.2 in South Brazil": ncov_CVL_RS_South_America_14Abr2021.json (part 23 of 64)

```
                                                                                                                                                                                                                                                      "C4540T",
                                                                                                                                                                                                                                                      "C8645T"
                                                                                                                                                                                                                                                    ]
                                                                                                                                                                                                                                                  }
                                                                                                                                                                                                                                                },
                                                                                                                                                                                                                                                "name": "Netherlands/UT-EMC-220/2020",
                                                                                                                                                                                                                                                "node_attrs": {
                                                                                                                                                                                                                                                  "author": {
                                                                                                                                                                                                                                                    "author": "Bas Oude Munnink et al",
                                                                                                                                                                                                                                                    "value": "Bas Oude Munnink et al"
                                                                                                                                                                                                                                                  },
                                                                                                                                                                                                                                                  "clade_membership": {
                                                                                                                                                                                                                                                    "value": "20E (EU1)"
                                                                                                                                                                                                                                                  },
                                                                                                                                                                                                                                                  "country": {
                                                                                                                                                                                                                                                    "value": "Europe"
                                                                                                                                                                                                                                                  },
                                                                                                                                                                                                                                                  "div": 18,
                                                                                                                                                                                                                                                  "division": {
                                                                                                                                                                                                                                                    "value": "Europe"
                                                                                                                                                                                                                                                  },
                                                                                                                                                                                                                                                  "division_exposure": {
                                                                                                                                                                                                                                                    "value": "Europe"
                                                                                                                                                                                                                                                  },
                                                                                                                                                                                                                                                  "gisaid_epi_isl": {
                                                                                                                                                                                                                                                    "value": "EPI_ISL_722385"
                                                                                                                                                                                                                                                  },
                                                                                                                                                                                                                                                  "host": {
                                                                                                                                                                                                                                                    "value": "Human"
                                                                                                                                                                                                                                                  },
                                                                                                                                                                                                                                                  "custom_location": {
                                                                                                                                                                                                                                                    "confidence": {
                                                                                                                                                                                                                                                      "Europe": 1.0
                                                                                                                                                                                                                                                    },
                                                                                                                                                                                                                                                    "entropy": -1.000088900581841e-12,
                                                                                                                                                                                                                                                    "value": "Europe"
                                                                                                                                                                                                                                                  },
                                                                                                                                                                                                                                                  "num_date": {
                                                                                                                                                                                                                                                    "confidence": [
                                                                                                                                                                                                                                                      2020.9248633879781,
                                                                                                                                                                                                                                                      2020.9248633879781
                                                                                                                                                                                                                                                    ],
                                                                                                                                                                                                                                                    "value": 2020.9248633879781
                                                                                                                                                                                                                                                  },
                                                                                                                                                                                                                                                  "originating_lab": {
                                                                                                                                                                                                                                                    "value": "Dutch COVID-19 response team"
                                                                                                                                                                                                                                                  },
                                                                                                                                                                                                                                                  "pangolin_lineage": {
                                                                                                                                                                                                                                                    "value": "B.1.177"
                                                                                                                                                                                                                                                  },
                                                                                                                                                                                                                                                  "recency": {
                                                                                                                                                                                                                                                    "value": "Older"
                                                                                                                                                                                                                                                  },
                                                                                                                                                                                                                                                  "region": {
                                                                                                                                                                                                                                                    "value": "Europe"
                                                                                                                                                                                                                                                  },
                                                                                                                                                                                                                                                  "region_exposure": {
                                                                                                                                                                                                                                                    "value": "Europe"
                                                                                                                                                                                                                                                  },
                                                                                                                                                                                                                                                  "subclade_membership": {
                                                                                                                                                                                                                                                    "value": "20E (EU1)"
                                                                                                                                                                                                                                                  },
                                                                                                                                                                                                                                                  "submitting_lab": {
                                                                                                                                                                                                                                                    "value": "Erasmus Medical Center"
                                                                                                                                                                                                                                                  },
                                                                                                                                                                                                                                                  "url": "https://www.gisaid.org"
                                                                                                                                                                                                                                                }
                                                                                                                                                                                                                                              },
                                                                                                                                                                                                                                              {
                                                                                                                                                                                                                                                "branch_attrs": {
                                                                                                                                                                                                                                                  "mutations": {}
                                                                                                                                                                                                                                                },
                                                                                                                                                                                                                                                "children": [
                                                                                                                                                                                                                                                  {
                                                                                                                                                                                                                                                    "branch_attrs": {
                                                                                                                                                                                                                                                      "labels": {
                                                                                                                                                                                                                                                        "aa": "N: S2Y"
                                                                                                                                                                                                                                                      },
                                                                                                                                                                                                                                                      "mutations": {
                                                                                                                                                                                                                                                        "N": [
                                                                                                                                                                                                                                                          "S2Y"
                                                                                                                                                                                                                                                        ],
                                                                                                                                                                                                                                                        "nuc": [
                                                                                                                                                                                                                                                          "G15543T",
                                                                                                                                                                                                                                                          "C28278A"
                                                                                                                                                                                                                                                        ]
                                                                                                                                                                                                                                                      }
                                                                                                                                                                                                                                                    },
                                                                                                                                                                                                                                                    "children": [
                                                                                                                                                                                                                                                      {
                                                                                                                                                                                                                                                        "branch_attrs": {
                                                                                                                                                                                                                                                          "labels": {
                                                                                                                                                                                                                                                            "aa": "ORF1a: H1381Y; S: V1264L"
                                                                                                                                                                                                                                                          },
                                                                                                                                                                                                                                                          "mutations": {
                                                                                                                                                                                                                                                            "ORF1a": [
                                                                                                                                                                                                                                                              "H1381Y"
                                                                                                                                                                                                                                                            ],
                                                                                                                                                                                                                                                            "S": [
                                                                                                                                                                                                                                                              "V1264L"
                                                                                                                                                                                                                                                            ],
                                                                                                                                                                                                                                                            "nuc": [
                                                                                                                                                                                                                                                              "C4406T",
                                                                                                                                                                                                                                                              "C16708T",
                                                                                                                                                                                                                                                              "G25352T",
                                                                                                                                                                                                                                                              "C28744T"
                                                                                                                                                                                                                                                            ]
                                                                                                                                                                                                                                                          }
                                                                                                                                                                                                                                                        },
                                                                                                                                                                                                                                                        "name": "Aruba/AW-RIVM-13179/2021",
                                                                                                                                                                                                                                                        "node_attrs": {
                                                                                                                                                                                                                                                          "author": {
                                                                                                                                                                                                                                                            "author": "Adam Meijer et al",
                                                                                                                                                                                                                                                            "value": "Adam Meijer et al"
                                                                                                                                                                                                                                                          },
                                                                                                                                                                                                                                                          "clade_membership": {
                                                                                                                                                                                                                                                            "value": "20E (EU1)"
                                                                                                                                                                                                                                                          },
                                                                                                                                                                                                                                                          "country": {
                                                                                                                                                                                                                                                            "value": "Aruba"
                                                                                                                                                                                                                                                          },
                                                                                                                                                                                                                                                          "div": 21,
                                                                                                                                                                                                                                                          "division": {
                                                                                                                                                                                                                                                            "value": "Aruba"
                                                                                                                                                                                                                                                          },
                                                                                                                                                                                                                                                          "division_exposure": {
                                                                                                                                                                                                                                                            "value": "Aruba"
                                                                                                                                                                                                                                                          },
                                                                                                                                                                                                                                                          "gisaid_epi_isl": {
                                                                                                                                                                                                                                                            "value": "EPI_ISL_1035774"
                                                                                                                                                                                                                                                          },
                                                                                                                                                                                                                                                          "host": {
                                                                                                                                                                                                                                                            "value": "Human"
                                                                                                                                                                                                                                                          },
                                                                                                                                                                                                                                                          "custom_location": {
                                                                                                                                                                                                                                                            "confidence": {
                                                                                                                                                                                                                                                              "South America": 1.0
                                                                                                                                                                                                                                                            },
                                                                                                                                                                                                                                                            "entropy": -1.000088900581841e-12,
                                                                                                                                                                                                                                                            "value": "South America"
                                                                                                                                                                                                                                                          },
                                                                                                                                                                                                                                                          "num_date": {
                                                                                                                                                                                                                                                            "confidence": [
                                                                                                                                                                                                                                                              2021.1109589041096,
                                                                                                                                                                                                                                                              2021.1109589041096
                                                                                                                                                                                                                                                            ],
                                                                                                                                                                                                                                                            "value": 2021.1109589041096
                                                                                                                                                                                                                                                          },
                                                                                                                                                                                                                                                          "originating_lab": {
                                                                                                                                                                                                                                                            "value": "Dutch COVID-19 response team"
                                                                                                                                                                                                                                                          },
                                                                                                                                                                                                                                                          "pangolin_lineage": {
                                                                                                                                                                                                                                                            "value": "B.1.177"
                                                                                                                                                                                                                                                          },
                                                                                                                                                                                                                                                          "recency": {
                                                                                                                                                                                                                                                            "value": "One week ago"
                                                                                                                                                                                                                                                          },
                                                                                                                                                                                                                                                          "region": {
                                                                                                                                                                                                                                                            "value": "South America"
                                                                                                                                                                                                                                                          },
                                                                                                                                                                                                                                                          "region_exposure": {
                                                                                                                                                                                                                                                            "value": "South America"
                                                                                                                                                                                                                                                          },
                                                                                                                                                                                                                                                          "subclade_membership": {
                                                                                                                                                                                                                                                            "value": "20E (EU1)"
                                                                                                                                                                                                                                                          },
                                                                                                                                                                                                                                                          "submitting_lab": {
                                                                                                                                                                                                                                                            "value": "National Institute for Public Health and the Environment (RIVM)"
                                                                                                                                                                                                                                                          },
                                                                                                                                                                                                                                                          "url": "https://www.gisaid.org"
                                                                                                                                                                                                                                                        }
                                                                                                                                                                                                                                                      },
                                                                                                                                                                                                                                                      {
                                                                                                                                                                                                                                                        "branch_attrs": {
                                                                                                                                                                                                                                                          "labels": {
                                                                                                                                                                                                                                                            "aa": "N: P67L; ORF1a: T1322P; ORF1b: A1476S, V2086F; ORF9b: L64F"
                                                                                                                                                                                                                                                          },
                                                                                                                                                                                                                                                          "mutations": {
                                                                                                                                                                                                                                                            "N": [
                                                                                                                                                                                                                                                              "P67L"
                                                                                                                                                                                                                                                            ],
                                                                                                                                                                                                                                                            "ORF1a": [
                                                                                                                                                                                                                                                              "T1322P"
                                                                                                                                                                                                                                                            ],
                                                                                                                                                                                                                                                            "ORF1b": [
                                                                                                                                                                                                                                                              "A1476S",
                                                                                                                                                                                                                                                              "V2086F"
                                                                                                                                                                                                                                                            ],
                                                                                                                                                                                                                                                            "ORF9b": [
                                                                                                                                                                                                                                                              "L64F"
                                                                                                                                                                                                                                                            ],
                                                                                                                                                                                                                                                            "nuc": [
                                                                                                                                                                                                                                                              "A4229C",
                                                                                                                                                                                                                                                              "A4843G",
                                                                                                                                                                                                                                                              "C7564T",
                                                                                                                                                                                                                                                              "G17893T",
                                                                                                                                                                                                                                                              "G19723T",
                                                                                                                                                                                                                                                              "C28473T"
                                                                                                                                                                                                                                                            ]
                                                                                                                                                                                                                                                          }
                                                                                                                                                                                                                                                        },
                                                                                                                                                                                                                                                        "name": "Aruba/AW-RIVM-13170/2021",
                                                                                                                                                                                                                                                        "node_attrs": {
                                                                                                                                                                                                                                                          "author": {
                                                                                                                                                                                                                                                            "author": "Adam Meijer et al",
                                                                                                                                                                                                                                                            "value": "Adam Meijer et al"
                                                                                                                                                                                                                                                          },
                                                                                                                                                                                                                                                          "clade_membership": {
                                                                                                                                                                                                                                                            "value": "20E (EU1)"
                                                                                                                                                                                                                                                          },
                                                                                                                                                                                                                                                          "country": {
                                                                                                                                                                                                                                                            "value": "Aruba"
                                                                                                                                                                                                                                                          },
                                                                                                                                                                                                                                                          "div": 23,
                                                                                                                                                                                                                                                          "division": {
                                                                                                                                                                                                                                                            "value": "Aruba"
                                                                                                                                                                                                                                                          },
                                                                                                                                                                                                                                                          "division_exposure": {
                                                                                                                                                                                                                                                            "value": "Aruba"
                                                                                                                                                                                                                                                          },
                                                                                                                                                                                                                                                          "gisaid_epi_isl": {
                                                                                                                                                                                                                                                            "value": "EPI_ISL_1035783"
                                                                                                                                                                                                                                                          },
                                                                                                                                                                                                                                                          "host": {
                                                                                                                                                                                                                                                            "value": "Human"
                                                                                                                                                                                                                                                          },
                                                                                                                                                                                                                                                          "custom_location": {
                                                                                                                                                                                                                                                            "confidence": {
                                                                                                                                                                                                                                                              "South America": 1.0
                                                                                                                                                                                                                                                            },
                                                                                                                                                                                                                                                            "entropy": -1.000088900581841e-12,
                                                                                                                                                                                                                                                            "value": "South America"
                                                                                                                                                                                                                                                          },
                                                                                                                                                                                                                                                          "num_date": {
                                                                                                                                                                                                                                                            "confidence": [
                                                                                                                                                                                                                                                              2021.1109589041096,
                                                                                                                                                                                                                                                              2021.1109589041096
                                                                                                                                                                                                                                                            ],
                                                                                                                                                                                                                                                            "value": 2021.1109589041096
                                                                                                                                                                                                                                                          },
                                                                                                                                                                                                                                                          "originating_lab": {
                                                                                                                                                                                                                                                            "value": "Dutch COVID-19 response team"
                                                                                                                                                                                                                                                          },
                                                                                                                                                                                                                                                          "pangolin_lineage": {
                                                                                                                                                                                                                                                            "value": "B.1.177"
                                                                                                                                                                                                                                                          },
                                                                                                                                                                                                                                                          "recency": {
                                                                                                                                                                                                                                                            "value": "One week ago"
                                                                                                                                                                                                                                                          },
                                                                                                                                                                                                                                                          "region": {
                                                                                                                                                                                                                                                            "value": "South America"
                                                                                                                                                                                                                                                          },
                                                                                                                                                                                                                                                          "region_exposure": {
                                                                                                                                                                                                                                                            "value": "South America"
                                                                                                                                                                                                                                                          },
                                                                                                                                                                                                                                                          "subclade_membership": {
                                                                                                                                                                                                                                                            "value": "20E (EU1)"
                                                                                                                                                                                                                                                          },
                                                                                                                                                                                                                                                          "submitting_lab": {
                                                                                                                                                                                                                                                            "value": "National Institute for Public Health and the Environment (RIVM)"
                                                                                                                                                                                                                                                          },
                                                                                                                                                                                                                                                          "url": "https://www.gisaid.org"
                                                                                                                                                                                                                                                        }
                                                                                                                                                                                                                                                      }
                                                                                                                                                                                                                                                    ],
                                                                                                                                                                                                                                                    "name": "NODE_0000910",
                                                                                                                                                                                                                                                    "node_attrs": {
                                                                                                                                                                                                                                                      "clade_membership": {
                                                                                                                                                                                                                                                        "value": "20E (EU1)"
                                                                                                                                                                                                                                                      },
                                                                                                                                                                                                                                                      "div": 17,
                                                                                                                                                                                                                                                      "custom_location": {
                                                                                                                                                                                                                                                        "confidence": {
                                                                                                                                                                                                                                                          "Africa": 0.0014904805534458048,
                                                                                                                                                                                                                                                          "Asia": 0.0039169825931950454,
                                                                                                                                                                                                                                                          "Europe": 0.06874585835924382,
                                                                                                                                                                                                                                                          "South America": 0.924383107946637
                                                                                                                                                                                                                                                        },
                                                                                                                                                                                                                                                        "entropy": 0.2988359923765923,
                                                                                                                                                                                                                                                        "value": "South America"
                                                                                                                                                                                                                                                      },
                                                                                                                                                                                                                                                      "num_date": {
                                                                                                                                                                                                                                                        "confidence": [
                                                                                                                                                                                                                                                          2020.7445320506254,
                                                                                                                                                                                                                                                          2021.013385069039
                                                                                                                                                                                                                                                        ],
                                                                                                                                                                                                                                                        "value": 2020.9431876555698
                                                                                                                                                                                                                                                      },
                                                                                                                                                                                                                                                      "subclade_membership": {
                                                                                                                                                                                                                                                        "value": "20E (EU1)"
                                                                                                                                                                                                                                                      }
                                                                                                                                                                                                                                                    }
                                                                                                                                                                                                                                                  },
                                                                                                                                                                                                                                                  {
                                                                                                                                                                                                                                                    "branch_attrs": {
                                                                                                                                                                                                                                                      "mutations": {}
                                                                                                                                                                                                                                                    },
                                                                                                                                                                                                                                                    "children": [
                                                                                                                                                                                                                                                      {
                                                                                                                                                                                                                                                        "branch_attrs": {
                                                                                                                                                                                                                                                          "labels": {
                                                                                                                                                                                                                                                            "aa": "ORF1a: A690V; ORF1b: Q175H, H807L, V2620I; S: E583D"
                                                                                                                                                                                                                                                          },
                                                                                                                                                                                                                                                          "mutations": {
                                                                                                                                                                                                                                                            "ORF1a": [
                                                                                                                                                                                                                                                              "A690V"
                                                                                                                                                                                                                                                            ],
                                                                                                                                                                                                                                                            "ORF1b": [
                                                                                                                                                                                                                                                              "Q175H",
                                                                                                                                                                                                                                                              "H807L",
                                                                                                                                                                                                                                                              "V2620I"
                                                                                                                                                                                                                                                            ],
                                                                                                                                                                                                                                                            "S": [
                                                                                                                                                                                                                                                              "E583D"
                                                                                                                                                                                                                                                            ],
                                                                                                                                                                                                                                                            "nuc": [
                                                                                                                                                                                                                                                              "C2334T",
                                                                                                                                                                                                                                                              "A13992T",
                                                                                                                                                                                                                                                              "A15887T",
                                                                                                                                                                                                                                                              "C18664T",
                                                                                                                                                                                                                                                              "G21325A",
                                                                                                                                                                                                                                                              "G23311T"
                                                                                                                                                                                                                                                            ]
                                                                                                                                                                                                                                                          }
                                                                                                                                                                                                                                                        },
                                                                                                                                                                                                                                                        "name": "Austria/CeMM3722/2021",
                                                                                                                                                                                                                                                        "node_attrs": {

                                                                                                                                                                                                                                                          "author": {
                                                                                                                                                                                                                                                            "author": "Lukas Endler et al",
                                                                                                                                                                                                                                                            "value": "Lukas Endler et al"
                                                                                                                                                                                                                                                          },
                                                                                                                                                                                                                                                          "clade_membership": {
                                                                                                                                                                                                                                                            "value": "20E (EU1)"
                                                                                                                                                                                                                                                          },
                                                                                                                                                                                                                                                          "country": {
                                                                                                                                                                                                                                                            "value": "Europe"
                                                                                                                                                                                                                                                          },
                                                                                                                                                                                                                                                          "div": 21,
                                                                                                                                                                                                                                                          "division": {
                                                                                                                                                                                                                                                            "value": "Europe"
                                                                                                                                                                                                                                                          },
                                                                                                                                                                                                                                                          "division_exposure": {
                                                                                                                                                                                                                                                            "value": "Europe"
                                                                                                                                                                                                                                                          },
                                                                                                                                                                                                                                                          "gisaid_epi_isl": {
                                                                                                                                                                                                                                                            "value": "EPI_ISL_1008342"
                                                                                                                                                                                                                                                          },
                                                                                                                                                                                                                                                          "host": {
                                                                                                                                                                                                                                                            "value": "Human"
                                                                                                                                                                                                                                                          },
                                                                                                                                                                                                                                                          "custom_location": {
                                                                                                                                                                                                                                                            "confidence": {
                                                                                                                                                                                                                                                              "Europe": 1.0
                                                                                                                                                                                                                                                            },
                                                                                                                                                                                                                                                            "entropy": -1.000088900581841e-12,
                                                                                                                                                                                                                                                            "value": "Europe"
                                                                                                                                                                                                                                                          },
                                                                                                                                                                                                                                                          "num_date": {
                                                                                                                                                                                                                                                            "confidence": [
                                                                                                                                                                                                                                                              2021.0890410958905,
                                                                                                                                                                                                                                                              2021.0890410958905
                                                                                                                                                                                                                                                            ],
                                                                                                                                                                                                                                                            "value": 2021.0890410958905
                                                                                                                                                                                                                                                          },
                                                                                                                                                                                                                                                          "originating_lab": {
                                                                                                                                                                                                                                                            "value": "Department of Laboratory Medicine, Division of Clinical Virology, University of Medicine, Vienna"
                                                                                                                                                                                                                                                          },
                                                                                                                                                                                                                                                          "pangolin_lineage": {
                                                                                                                                                                                                                                                            "value": "B.1.177"
                                                                                                                                                                                                                                                          },
                                                                                                                                                                                                                                                          "recency": {
                                                                                                                                                                                                                                                            "value": "One month ago"
                                                                                                                                                                                                                                                          },
                                                                                                                                                                                                                                                          "region": {
                                                                                                                                                                                                                                                            "value": "Europe"
                                                                                                                                                                                                                                                          },
                                                                                                                                                                                                                                                          "region_exposure": {
                                                                                                                                                                                                                                                            "value": "Europe"
                                                                                                                                                                                                                                                          },

                                                                                                                                                                                                                                                          "subclade_membership": {
                                                                                                                                                                                                                                                            "value": "20E (EU1)"
                                                                                                                                                                                                                                                          },
                                                                                                                                                                                                                                                          "submitting_lab": {
                                                                                                                                                                                                                                                            "value": "Bergthaler laboratory, CeMM Research Center for Molecular Medicine of the Austrian Academy of Sciences"
                                                                                                                                                                                                                                                          },
                                                                                                                                                                                                                                                          "url": "https://www.gisaid.org"
                                                                                                                                                                                                                                                        }
                                                                                                                                                                                                                                                      },
                                                                                                                                                                                                                                                      {
                                                                                                                                                                                                                                                        "branch_attrs": {
                                                                                                                                                                                                                                                          "labels": {
                                                                                                                                                                                                                                                            "aa": "N: P151S"
                                                                                                                                                                                                                                                          },
                                                                                                                                                                                                                                                          "mutations": {
                                                                                                                                                                                                                                                            "N": [
                                                                                                                                                                                                                                                              "P151S"
                                                                                                                                                                                                                                                            ],
                                                                                                                                                                                                                                                            "nuc": [
                                                                                                                                                                                                                                                              "C28724T"
                                                                                                                                                                                                                                                            ]
                                                                                                                                                                                                                                                          }
                                                                                                                                                                                                                                                        },
                                                                                                                                                                                                                                                        "children": [
                                                                                                                                                                                                                                                          {
                                                                                                                                                                                                                                                            "branch_attrs": {
                                                                                                                                                                                                                                                              "mutations": {
                                                                                                                                                                                                                                                                "nuc": [
                                                                                                                                                                                                                                                                  "C3241T"
                                                                                                                                                                                                                                                                ]
                                                                                                                                                                                                                                                              }
                                                                                                                                                                                                                                                            },
                                                                                                                                                                                                                                                            "name": "Germany/BW-RKI-NP-0084/2020",
                                                                                                                                                                                                                                                            "node_attrs": {

                                                                                                                                                                                                                                                              "author": {
                                                                                                                                                                                                                                                                "author": "Andreas Sachse et al",
                                                                                                                                                                                                                                                                "value": "Andreas Sachse et al"
                                                                                                                                                                                                                                                              },
                                                                                                                                                                                                                                                              "clade_membership": {
                                                                                                                                                                                                                                                                "value": "20E (EU1)"
                                                                                                                                                                                                                                                              },
                                                                                                                                                                                                                                                              "country": {
                                                                                                                                                                                                                                                                "value": "Europe"
                                                                                                                                                                                                                                                              },
                                                                                                                                                                                                                                                              "div": 17,
                                                                                                                                                                                                                                                              "division": {
                                                                                                                                                                                                                                                                "value": "Europe"
                                                                                                                                                                                                                                                              },
                                                                                                                                                                                                                                                              "division_exposure": {
                                                                                                                                                                                                                                                                "value": "Europe"
                                                                                                                                                                                                                                                              },
                                                                                                                                                                                                                                                              "gisaid_epi_isl": {
                                                                                                                                                                                                                                                                "value": "EPI_ISL_860303"
                                                                                                                                                                                                                                                              },
                                                                                                                                                                                                                                                              "host": {
                                                                                                                                                                                                                                                                "value": "Human"
                                                                                                                                                                                                                                                              },
                                                                                                                                                                                                                                                              "custom_location": {
                                                                                                                                                                                                                                                                "confidence": {
                                                                                                                                                                                                                                                                  "Europe": 1.0
                                                                                                                                                                                                                                                                },
                                                                                                                                                                                                                                                                "entropy": -1.000088900581841e-12,
                                                                                                                                                                                                                                                                "value": "Europe"
                                                                                                                                                                                                                                                              },
                                                                                                                                                                                                                                                              "num_date": {
                                                                                                                                                                                                                                                                "confidence": [
                                                                                                                                                                                                                                                                  2020.9931693989072,
                                                                                                                                                                                                                                                                  2020.9931693989072
                                                                                                                                                                                                                                                                ],
                                                                                                                                                                                                                                                                "value": 2020.9931693989072
                                                                                                                                                                                                                                                              },
                                                                                                                                                                                                                                                              "originating_lab": {
                                                                                                                                                                                                                                                                "value": "Unit 17: Influenza & Other Respiratory Viruses, German National Influenza Center"
                                                                                                                                                                                                                                                              },
                                                                                                                                                                                                                                                              "pangolin_lineage": {
                                                                                                                                                                                                                                                                "value": "B.1.177"
                                                                                                                                                                                                                                                              },
                                                                                                                                                                                                                                                              "recency": {
                                                                                                                                                                                                                                                                "value": "Older"
                                                                                                                                                                                                                                                              },
                                                                                                                                                                                                                                                              "region": {
                                                                                                                                                                                                                                                                "value": "Europe"
                                                                                                                                                                                                                                                              },
                                                                                                                                                                                                                                                              "region_exposure": {
                                                                                                                                                                                                                                                                "value": "Europe"
                                                                                                                                                                                                                                                              },

                                                                                                                                                                                                                                                              "subclade_membership": {
                                                                                                                                                                                                                                                                "value": "20E (EU1)"
                                                                                                                                                                                                                                                              },
                                                                                                                                                                                                                                                              "submitting_lab": {
                                                                                                                                                                                                                                                                "value": "Project group Epidemiology of Highly Pathogenic Microorganisms, Robert Koch-Institute"
                                                                                                                                                                                                                                                              },
                                                                                                                                                                                                                                                              "url": "https://www.gisaid.org"
                                                                                                                                                                                                                                                            }
                                                                                                                                                                                                                                                          },
                                                                                                                                                                                                                                                          {
                                                                                                                                                                                                                                                            "branch_attrs": {
                                                                                                                                                                                                                                                              "labels": {
                                                                                                                                                                                                                                                                "aa": "N: R385I; ORF1a: G2118C, E2268*; ORF1b: R164C; ORF7a: T14I; S: T240I"
                                                                                                                                                                                                                                                              },
                                                                                                                                                                                                                                                              "mutations": {
                                                                                                                                                                                                                                                                "N": [
                                                                                                                                                                                                                                                                  "R385I"
                                                                                                                                                                                                                                                                ],
                                                                                                                                                                                                                                                                "ORF1a": [
                                                                                                                                                                                                                                                                  "G2118C",
                                                                                                                                                                                                                                                                  "E2268*"
                                                                                                                                                                                                                                                                ],
                                                                                                                                                                                                                                                                "ORF1b": [
                                                                                                                                                                                                                                                                  "R164C"
                                                                                                                                                                                                                                                                ],
                                                                                                                                                                                                                                                                "ORF7a": [
                                                                                                                                                                                                                                                                  "T14I"
                                                                                                                                                                                                                                                                ],
                                                                                                                                                                                                                                                                "S": [
                                                                                                                                                                                                                                                                  "T240I"
                                                                                                                                                                                                                                                                ],
                                                                                                                                                                                                                                                                "nuc": [
                                                                                                                                                                                                                                                                  "G6617T",
                                                                                                                                                                                                                                                                  "G7067T",
                                                                                                                                                                                                                                                                  "C13957T",
                                                                                                                                                                                                                                                                  "C22281T",
                                                                                                                                                                                                                                                                  "C27434T",
                                                                                                                                                                                                                                                                  "G29427T"
                                                                                                                                                                                                                                                                ]
                                                                                                                                                                                                                                                              }
                                                                                                                                                                                                                                                            },
                                                                                                                                                                                                                                                            "name": "France/un-UPEC-21012260476/2021",
                                                                                                                                                                                                                                                            "node_attrs": {

                                                                                                                                                                                                                                                              "author": {
                                                                                                                                                                                                                                                                "author": "Christophe Rodriguez et al",
                                                                                                                                                                                                                                                                "value": "Christophe Rodriguez et al"
                                                                                                                                                                                                                                                              },
                                                                                                                                                                                                                                                              "clade_membership": {
                                                                                                                                                                                                                                                                "value": "20E (EU1)"
                                                                                                                                                                                                                                                              },
                                                                                                                                                                                                                                                              "country": {
                                                                                                                                                                                                                                                                "value": "Europe"
                                                                                                                                                                                                                                                              },
                                                                                                                                                                                                                                                              "div": 22,
                                                                                                                                                                                                                                                              "division": {
                                                                                                                                                                                                                                                                "value": "Europe"
                                                                                                                                                                                                                                                              },
                                                                                                                                                                                                                                                              "division_exposure": {
                                                                                                                                                                                                                                                                "value": "Europe"
                                                                                                                                                                                                                                                              },
                                                                                                                                                                                                                                                              "gisaid_epi_isl": {
                                                                                                                                                                                                                                                                "value": "EPI_ISL_982313"
                                                                                                                                                                                                                                                              },
                                                                                                                                                                                                                                                              "host": {
                                                                                                                                                                                                                                                                "value": "Human"
                                                                                                                                                                                                                                                              },
                                                                                                                                                                                                                                                              "custom_location": {
                                                                                                                                                                                                                                                                "confidence": {
                                                                                                                                                                                                                                                                  "Europe": 1.0
                                                                                                                                                                                                                                                                },
                                                                                                                                                                                                                                                                "entropy": -1.000088900581841e-12,
                                                                                                                                                                                                                                                                "value": "Europe"
                                                                                                                                                                                                                                                              },
                                                                                                                                                                                                                                                              "num_date": {
                                                                                                                                                                                                                                                                "confidence": [
                                                                                                                                                                                                                                                                  2021.0643835616438,
                                                                                                                                                                                                                                                                  2021.0643835616438
                                                                                                                                                                                                                                                                ],
                                                                                                                                                                                                                                                                "value": 2021.0643835616438
                                                                                                                                                                                                                                                              },
                                                                                                                                                                                                                                                              "originating_lab": {
                                                                                                                                                                                                                                                                "value": "CH.INTERCOMMUNAL DE CRETEIL"
                                                                                                                                                                                                                                                              },
                                                                                                                                                                                                                                                              "pangolin_lineage": {
                                                                                                                                                                                                                                                                "value": "B.1.177"
                                                                                                                                                                                                                                                              },
                                                                                                                                                                                                                                                              "recency": {
                                                                                                                                                                                                                                                                "value": "One month ago"
                                                                                                                                                                                                                                                              },
                                                                                                                                                                                                                                                              "region": {
                                                                                                                                                                                                                                                                "value": "Europe"
                                                                                                                                                                                                                                                              },
                                                                                                                                                                                                                                                              "region_exposure": {
                                                                                                                                                                                                                                                                "value": "Europe"
                                                                                                                                                                                                                                                              },

                                                                                                                                                                                                                                                              "subclade_membership": {
                                                                                                                                                                                                                                                                "value": "20E (EU1)"
                                                                                                                                                                                                                                                              },
                                                                                                                                                                                                                                                              "submitting_lab": {
                                                                                                                                                                                                                                                                "value": "Department of Virology, Henri Mondor University Hospital, Assistance Publique H\u00f4pitaux de Paris, Universit\u00e9 Paris-Est Cr\u00e9teil, INSERM U955"
                                                                                                                                                                                                                                                              },
                                                                                                                                                                                                                                                              "url": "https://www.gisaid.org"
                                                                                                                                                                                                                                                            }
                                                                                                                                                                                                                                                          }
                                                                                                                                                                                                                                                        ],
                                                                                                                                                                                                                                                        "name": "NODE_0000915",
                                                                                                                                                                                                                                                        "node_attrs": {
                                                                                                                                                                                                                                                          "clade_membership": {
                                                                                                                                                                                                                                                            "value": "20E (EU1)"
                                                                                                                                                                                                                                                          },
                                                                                                                                                                                                                                                          "div": 16,
                                                                                                                                                                                                                                                          "custom_location": {
                                                                                                                                                                                                                                                            "confidence": {
                                                                                                                                                                                                                                                              "Asia": 0.0036846361063683185,
                                                                                                                                                                                                                                                              "Europe": 0.9907328964786914,
                                                                                                                                                                                                                                                              "South America": 0.004153317305771693
                                                                                                                                                                                                                                                            },
                                                                                                                                                                                                                                                            "entropy": 0.06315518755815455,
                                                                                                                                                                                                                                                            "value": "Europe"
                                                                                                                                                                                                                                                          },
                                                                                                                                                                                                                                                          "num_date": {
                                                                                                                                                                                                                                                            "confidence": [
                                                                                                                                                                                                                                                              2020.7707094405919,
                                                                                                                                                                                                                                                              2020.9931693989072
                                                                                                                                                                                                                                                            ],
                                                                                                                                                                                                                                                            "value": 2020.9379656836625
                                                                                                                                                                                                                                                          },
                                                                                                                                                                                                                                                          "subclade_membership": {
                                                                                                                                                                                                                                                            "value": "20E (EU1)"
                                                                                                                                                                                                                                                          }
                                                                                                                                                                                                                                                        }
                                                                                                                                                                                                                                                      }
                                                                                                                                                                                                                                                    ],
                                                                                                                                                                                                                                                    "name": "NODE_0001592",
                                                                                                                                                                                                                                                    "node_attrs": {
                                                                                                                                                                                                                                                      "clade_membership": {
                                                                                                                                                                                                                                                        "value": "20E (EU1)"
                                                                                                                                                                                                                                                      },
                                                                                                                                                                                                                                                      "div": 15,
                                                                                                                                                                                                                                                      "custom_location": {
                                                                                                                                                                                                                                                        "confidence": {
                                                                                                                                                                                                                                                          "Africa": 0.0016360223220002732,
                                                                                                                                                                                                                                                          "Asia": 0.006126285335011469,
                                                                                                                                                                                                                                                          "Europe": 0.9703391979081023,
                                                                                                                                                                                                                                                          "South America": 0.02106860397397133
                                                                                                                                                                                                                                                        },
                                                                                                                                                                                                                                                        "entropy": 0.15861153547560408,
                                                                                                                                                                                                                                                        "value": "Europe"
                                                                                                                                                                                                                                                      },
                                                                                                                                                                                                                                                      "num_date": {
                                                                                                                                                                                                                                                        "confidence": [
                                                                                                                                                                                                                                                          2020.738448950609,
                                                                                                                                                                                                                                                          2020.96403269193
                                                                                                                                                                                                                                                        ],
                                                                                                                                                                                                                                                        "value": 2020.8417744389826
                                                                                                                                                                                                                                                      },
                                                                                                                                                                                                                                                      "subclade_membership": {
                                                                                                                                                                                                                                                        "value": "20E (EU1)"
                                                                                                                                                                                                                                                      }
                                                                                                                                                                                                                                                    }
                                                                                                                                                                                                                                                  }
                                                                                                                                                                                                                                                ],
                                                                                                                                                                                                                                                "name": "NODE_0001590",
                                                                                                                                                                                                                                                "node_attrs": {
                                                                                                                                                                                                                                                  "clade_membership": {
                                                                                                                                                                                                                                                    "value": "20E (EU1)"
                                                                                                                                                                                                                                                  },
                                                                                                                                                                                                                                                  "div": 15,
                                                                                                                                                                                                                                                  "custom_location": {
                                                                                                                                                                                                                                                    "confidence": {
                                                                                                                                                                                                                                                      "Africa": 0.0035583174708734926,
                                                                                                                                                                                                                                                      "Asia": 0.01143598999735652,
                                                                                                                                                                                                                                                      "Europe": 0.8373983815152629,
                                                                                                                                                                                                                                                      "South America": 0.145418807137345
                                                                                                                                                                                                                                                    },
                                                                                                                                                                                                                                                    "entropy": 0.5149987404827694,
                                                                                                                                                                                                                                                    "value": "Europe"
                                                                                                                                                                                                                                                  },
                                                                                                                                                                                                                                                  "num_date": {
                                                                                                                                                                                                                                                    "confidence": [
                                                                                                                                                                                                                                                      2020.7352614832685,
                                                                                                                                                                                                                                                      2020.9517887164961
                                                                                                                                                                                                                                                    ],
                                                                                                                                                                                                                                                    "value": 2020.8261269216437
                                                                                                                                                                                                                                                  },
                                                                                                                                                                                                                                                  "subclade_membership": {
                                                                                                                                                                                                                                                    "value": "20E (EU1)"
                                                                                                                                                                                                                                                  }
                                                                                                                                                                                                                                                }
                                                                                                                                                                                                                                              }
                                                                                                                                                                                                                                            ],
                                                                                                                                                                                                                                            "name": "NODE_0000909",
                                                                                                                                                                                                                                            "node_attrs": {
                                                                                                                                                                                                                                              "clade_membership": {
                                                                                                                                                                                                                                                "value": "20E (EU1)"
                                                                                                                                                                                                                                              },
                                                                                                                                                                                                                                              "div": 15,
                                                                                                                                                                                                                                              "custom_location": {
                                                                                                                                                                                                                                                "confidence": {
                                                                                                                                                                                                                                                  "Europe": 0.9735627663777362,
                                                                                                                                                                                                                                                  "South America": 0.025864535447659334
                                                                                                                                                                                                                                                },
                                                                                                                                                                                                                                                "entropy": 0.12515780611482707,
                                                                                                                                                                                                                                                "value": "Europe"
                                                                                                                                                                                                                                              },
                                                                                                                                                                                                                                              "num_date": {
                                                                                                                                                                                                                                                "confidence": [
                                                                                                                                                                                                                                                  2020.7303516946506,
                                                                                                                                                                                                                                                  2020.8315326716652
                                                                                                                                                                                                                                                ],
                                                                                                                                                                                                                                                "value": 2020.823811433518
                                                                                                                                                                                                                                              },
                                                                                                                                                                                                                                              "subclade_membership": {
                                                                                                                                                                                                                                                "value": "20E (EU1)"
                                                                                                                                                                                                                                              }
                                                                                                                                                                                                                                            }
                                                                                                                                                                                                                                          }
                                                                                                                                                                                                                                        ],
                                                                                                                                                                                                                                        "name": "NODE_0000908",
                                                                                                                                                                                                                                        "node_attrs": {
                                                                                                                                                                                                                                          "clade_membership": {
                                                                                                                                                                                                                                            "value": "20E (EU1)"
                                                                                                                                                                                                                                          },
                                                                                                                                                                                                                                          "div": 14,
                                                                                                                                                                                                                                          "custom_location": {
                                                                                                                                                                                                                                            "confidence": {
                                                                                                                                                                                                                                              "Asia": 0.0030480629009392484,
                                                                                                                                                                                                                                              "Europe": 0.9909107978501192,
                                                                                                                                                                                                                                              "South America": 0.004794808941870107
                                                                                                                                                                                                                                            },
                                                                                                                                                                                                                                            "entropy": 0.06166881208905914,
                                                                                                                                                                                                                                            "value": "Europe"
                                                                                                                                                                                                                                          },
                                                                                                                                                                                                                                          "num_date": {
                                                                                                                                                                                                                                            "confidence": [
                                                                                                                                                                                                                                              2020.6126366019807,
                                                                                                                                                                                                                                              2020.7912861210514
                                                                                                                                                                                                                                            ],
                                                                                                                                                                                                                                            "value": 2020.7371382428623
                                                                                                                                                                                                                                          },
                                                                                                                                                                                                                                          "subclade_membership": {
                                                                                                                                                                                                                                            "value": "20E (EU1)"
                                                                                                                                                                                                                                          }
                                                                                                                                                                                                                                        }
                                                                                                                                                                                                                                      }
                                                                                                                                                                                                                                    ],
                                                                                                                                                                                                                                    "name": "NODE_0000904",
                                                                                                                                                                                                                                    "node_attrs": {
                                                                                                                                                                                                                                      "clade_membership": {
                                                                                                                                                                                                                                        "value": "20E (EU1)"
                                                                                                                                                                                                                                      },
                                                                                                                                                                                                                                      "div": 13,
                                                                                                                                                                                                                                      "custom_location": {
                                                                                                                                                                                                                                        "confidence": {
                                                                                                                                                                                                                                          "Europe": 0.998655326889822
                                                                                                                                                                                                                                        },
                                                                                                                                                                                                                                        "entropy": 0.011552942417264688,
                                                                                                                                                                                                                                        "value": "Europe"
                                                                                                                                                                                                                                      },
                                                                                                                                                                                                                                      "num_date": {
                                                                                                                                                                                                                                        "confidence": [
                                                                                                                                                                                                                                          2020.5479038486915,
                                                                                                                                                                                                                                          2020.734250562628
                                                                                                                                                                                                                                        ],
                                                                                                                                                                                                                                        "value": 2020.690176379113
                                                                                                                                                                                                                                      },
                                                                                                                                                                                                                                      "subclade_membership": {
                                                                                                                                                                                                                                        "value": "20E (EU1)"
                                                                                                                                                                                                                                      }
                                                                                                                                                                                                                                    }
                                                                                                                                                                                                                                  },
                                                                                                                                                                                                                                  {
                                                                                                                                                                                                                                    "branch_attrs": {
                                                                                                                                                                                                                                      "mutations": {}
                                                                                                                                                                                                                                    },
                                                                                                                                                                                                                                    "children": [
                                                                                                                                                                                                                                      {
                                                                                                                                                                                                                                        "branch_attrs": {
                                                                                                                                                                                                                                          "mutations": {
                                                                                                                                                                                                                                            "nuc": [
                                                                                                                                                                                                                                              "C10207T"
                                                                                                                                                                                                                                            ]
                                                                                                                                                                                                                                          }
                                                                                                                                                                                                                                        },
                                                                                                                                                                                                                                        "children": [
                                                                                                                                                                                                                                          {
                                                                                                                                                                                                                                            "branch_attrs": {
                                                                                                                                                                                                                                              "labels": {
                                                                                                                                                                                                                                                "aa": "ORF3a: P104L"
                                                                                                                                                                                                                                              },
                                                                                                                                                                                                                                              "mutations": {
                                                                                                                                                                                                                                                "ORF3a": [
                                                                                                                                                                                                                                                  "P104L"
                                                                                                                                                                                                                                                ],
                                                                                                                                                                                                                                                "nuc": [
                                                                                                                                                                                                                                                  "C2197T",
                                                                                                                                                                                                                                                  "C7843T",
                                                                                                                                                                                                                                                  "C8905T",
                                                                                                                                                                                                                                                  "C25703T"
                                                                                                                                                                                                                                                ]
                                                                                                                                                                                                                                              }
                                                                                                                                                                                                                                            },
                                                                                                                                                                                                                                            "name": "Netherlands/LI-EMC-206/2020",
                                                                                                                                                                                                                                            "node_attrs": {
                                                                                                                                                                                                                                              "author": {
                                                                                                                                                                                                                                                "author": "Bas Oude Munnink et al",
                                                                                                                                                                                                                                                "value": "Bas Oude Munnink et al"
                                                                                                                                                                                                                                              },
                                                                                                                                                                                                                                              "clade_membership": {
                                                                                                                                                                                                                                                "value": "20E (EU1)"
                                                                                                                                                                                                                                              },
                                                                                                                                                                                                                                              "country": {
                                                                                                                                                                                                                                                "value": "Europe"
                                                                                                                                                                                                                                              },
                                                                                                                                                                                                                                              "div": 17,
                                                                                                                                                                                                                                              "division": {
                                                                                                                                                                                                                                                "value": "Europe"
                                                                                                                                                                                                                                              },
                                                                                                                                                                                                                                              "division_exposure": {
                                                                                                                                                                                                                                                "value": "Europe"
                                                                                                                                                                                                                                              },
                                                                                                                                                                                                                                              "gisaid_epi_isl": {
                                                                                                                                                                                                                                                "value": "EPI_ISL_801488"
                                                                                                                                                                                                                                              },
                                                                                                                                                                                                                                              "host": {
                                                                                                                                                                                                                                                "value": "Human"
                                                                                                                                                                                                                                              },
                                                                                                                                                                                                                                              "custom_location": {
                                                                                                                                                                                                                                                "confidence": {
                                                                                                                                                                                                                                                  "Europe": 1.0
                                                                                                                                                                                                                                                },
                                                                                                                                                                                                                                                "entropy": -1.000088900581841e-12,
                                                                                                                                                                                                                                                "value": "Europe"
                                                                                                                                                                                                                                              },
                                                                                                                                                                                                                                              "num_date": {
                                                                                                                                                                                                                                                "confidence": [
                                                                                                                                                                                                                                                  2020.8319672131147,
                                                                                                                                                                                                                                                  2020.8319672131147
                                                                                                                                                                                                                                                ],
                                                                                                                                                                                                                                                "value": 2020.8319672131147
                                                                                                                                                                                                                                              },
                                                                                                                                                                                                                                              "originating_lab": {
                                                                                                                                                                                                                                                "value": "Dutch COVID-19 response team"
                                                                                                                                                                                                                                              },
                                                                                                                                                                                                                                              "pangolin_lineage": {
                                                                                                                                                                                                                                                "value": "B.1.177"
                                                                                                                                                                                                                                              },
                                                                                                                                                                                                                                              "recency": {
                                                                                                                                                                                                                                                "value": "Older"
                                                                                                                                                                                                                                              },
                                                                                                                                                                                                                                              "region": {
                                                                                                                                                                                                                                                "value": "Europe"
                                                                                                                                                                                                                                              },
                                                                                                                                                                                                                                              "region_exposure": {
                                                                                                                                                                                                                                                "value": "Europe"
                                                                                                                                                                                                                                              },
                                                                                                                                                                                                                                              "subclade_membership": {
                                                                                                                                                                                                                                                "value": "20E (EU1)"
                                                                                                                                                                                                                                              },
                                                                                                                                                                                                                                              "submitting_lab": {
                                                                                                                                                                                                                                                "value": "Erasmus Medical Center"
                                                                                                                                                                                                                                              },
                                                                                                                                                                                                                                              "url": "https://www.gisaid.org"
                                                                                                                                                                                                                                            }
                                                                                                                                                                                                                                          },
                                                                                                                                                                                                                                          {
                                                                                                                                                                                                                                            "branch_attrs": {
                                                                                                                                                                                                                                              "mutations": {}
                                                                                                                                                                                                                                            },
                                                                                                                                                                                                                                            "children": [
                                                                                                                                                                                                                                              {
                                                                                                                                                                                                                                                "branch_attrs": {
                                                                                                                                                                                                                                                  "labels": {
                                                                                                                                                                                                                                                    "aa": "ORF3a: T32I; ORF7a: R78L"
                                                                                                                                                                                                                                                  },
                                                                                                                                                                                                                                                  "mutations": {
                                                                                                                                                                                                                                                    "ORF3a": [
                                                                                                                                                                                                                                                      "T32I"
                                                                                                                                                                                                                                                    ],
                                                                                                                                                                                                                                                    "ORF7a": [
                                                                                                                                                                                                                                                      "R78L"
                                                                                                                                                                                                                                                    ],
                                                                                                                                                                                                                                                    "nuc": [
                                                                                                                                                                                                                                                      "T1171C",
                                                                                                                                                                                                                                                      "C25487T",
                                                                                                                                                                                                                                                      "G27626T"
                                                                                                                                                                                                                                                    ]
                                                                                                                                                                                                                                                  }
                                                                                                                                                                                                                                                },
                                                                                                                                                                                                                                                "name": "Spain/CT-HUVH-25339/2021",
                                                                                                                                                                                                                                                "node_attrs": {

                                                                                                                                                                                                                                                  "author": {
                                                                                                                                                                                                                                                    "author": "Cristina Andr\u00e9s et al",
                                                                                                                                                                                                                                                    "value": "Cristina Andr\u00e9s et al"
                                                                                                                                                                                                                                                  },
                                                                                                                                                                                                                                                  "clade_membership": {
                                                                                                                                                                                                                                                    "value": "20E (EU1)"
                                                                                                                                                                                                                                                  },
                                                                                                                                                                                                                                                  "country": {
                                                                                                                                                                                                                                                    "value": "Europe"
                                                                                                                                                                                                                                                  },
                                                                                                                                                                                                                                                  "div": 17,
                                                                                                                                                                                                                                                  "division": {
                                                                                                                                                                                                                                                    "value": "Europe"
                                                                                                                                                                                                                                                  },
                                                                                                                                                                                                                                                  "division_exposure": {
                                                                                                                                                                                                                                                    "value": "Europe"
                                                                                                                                                                                                                                                  },
                                                                                                                                                                                                                                                  "gisaid_epi_isl": {
                                                                                                                                                                                                                                                    "value": "EPI_ISL_918288"
                                                                                                                                                                                                                                                  },
                                                                                                                                                                                                                                                  "host": {
                                                                                                                                                                                                                                                    "value": "Human"
                                                                                                                                                                                                                                                  },
                                                                                                                                                                                                                                                  "custom_location": {
                                                                                                                                                                                                                                                    "confidence": {
                                                                                                                                                                                                                                                      "Europe": 1.0
                                                                                                                                                                                                                                                    },
                                                                                                                                                                                                                                                    "entropy": -1.000088900581841e-12,
                                                                                                                                                                                                                                                    "value": "Europe"
                                                                                                                                                                                                                                                  },
                                                                                                                                                                                                                                                  "num_date": {
                                                                                                                                                                                                                                                    "confidence": [
                                                                                                                                                                                                                                                      2021.031506849315,
                                                                                                                                                                                                                                                      2021.031506849315
                                                                                                                                                                                                                                                    ],
                                                                                                                                                                                                                                                    "value": 2021.031506849315
                                                                                                                                                                                                                                                  },
                                                                                                                                                                                                                                                  "originating_lab": {
                                                                                                                                                                                                                                                    "value": "Hospital Universitari Vall d'Hebron - Vall d'Hebron Institut de Rercerca"
                                                                                                                                                                                                                                                  },
                                                                                                                                                                                                                                                  "pangolin_lineage": {
                                                                                                                                                                                                                                                    "value": "B.1.177"
                                                                                                                                                                                                                                                  },
                                                                                                                                                                                                                                                  "recency": {
                                                                                                                                                                                                                                                    "value": "One month ago"
                                                                                                                                                                                                                                                  },
                                                                                                                                                                                                                                                  "region": {
                                                                                                                                                                                                                                                    "value": "Europe"
                                                                                                                                                                                                                                                  },
                                                                                                                                                                                                                                                  "region_exposure": {
                                                                                                                                                                                                                                                    "value": "Europe"
                                                                                                                                                                                                                                                  },

                                                                                                                                                                                                                                                  "subclade_membership": {
                                                                                                                                                                                                                                                    "value": "20E (EU1)"
                                                                                                                                                                                                                                                  },
                                                                                                                                                                                                                                                  "submitting_lab": {
                                                                                                                                                                                                                                                    "value": "Hospital Universitari Vall d'Hebron"
                                                                                                                                                                                                                                                  },
                                                                                                                                                                                                                                                  "url": "https://www.gisaid.org"
                                                                                                                                                                                                                                                }
                                                                                                                                                                                                                                              },
                                                                                                                                                                                                                                              {
                                                                                                                                                                                                                                                "branch_attrs": {
                                                                                                                                                                                                                                                  "mutations": {
                                                                                                                                                                                                                                                    "nuc": [
                                                                                                                                                                                                                                                      "T28711C"
                                                                                                                                                                                                                                                    ]
                                                                                                                                                                                                                                                  }
                                                                                                                                                                                                                                                },
                                                                                                                                                                                                                                                "children": [
                                                                                                                                                                                                                                                  {
                                                                                                                                                                                                                                                    "branch_attrs": {
                                                                                                                                                                                                                                                      "labels": {
                                                                                                                                                                                                                                                        "aa": "ORF1a: A583V"
                                                                                                                                                                                                                                                      },
                                                                                                                                                                                                                                                      "mutations": {
                                                                                                                                                                                                                                                        "ORF1a": [
                                                                                                                                                                                                                                                          "A583V"
                                                                                                                                                                                                                                                        ],
                                                                                                                                                                                                                                                        "nuc": [
                                                                                                                                                                                                                                                          "C2013T",
                                                                                                                                                                                                                                                          "C23557T"
                                                                                                                                                                                                                                                        ]
                                                                                                                                                                                                                                                      }
                                                                                                                                                                                                                                                    },
                                                                                                                                                                                                                                                    "name": "Spain/CT-HUVH-09135/2021",
                                                                                                                                                                                                                                                    "node_attrs": {

                                                                                                                                                                                                                                                      "author": {
                                                                                                                                                                                                                                                        "author": "Cristina Andr\u00e9s et al",
                                                                                                                                                                                                                                                        "value": "Cristina Andr\u00e9s et al"
                                                                                                                                                                                                                                                      },
                                                                                                                                                                                                                                                      "clade_membership": {
                                                                                                                                                                                                                                                        "value": "20E (EU1)"
                                                                                                                                                                                                                                                      },
                                                                                                                                                                                                                                                      "country": {
                                                                                                                                                                                                                                                        "value": "Europe"
                                                                                                                                                                                                                                                      },
                                                                                                                                                                                                                                                      "div": 16,
                                                                                                                                                                                                                                                      "division": {
                                                                                                                                                                                                                                                        "value": "Europe"
                                                                                                                                                                                                                                                      },
                                                                                                                                                                                                                                                      "division_exposure": {
                                                                                                                                                                                                                                                        "value": "Europe"
                                                                                                                                                                                                                                                      },
                                                                                                                                                                                                                                                      "gisaid_epi_isl": {
                                                                                                                                                                                                                                                        "value": "EPI_ISL_1020551"
                                                                                                                                                                                                                                                      },
                                                                                                                                                                                                                                                      "host": {
                                                                                                                                                                                                                                                        "value": "Human"
                                                                                                                                                                                                                                                      },
                                                                                                                                                                                                                                                      "custom_location": {
                                                                                                                                                                                                                                                        "confidence": {
                                                                                                                                                                                                                                                          "Europe": 1.0
                                                                                                                                                                                                                                                        },
                                                                                                                                                                                                                                                        "entropy": -1.000088900581841e-12,
                                                                                                                                                                                                                                                        "value": "Europe"
                                                                                                                                                                                                                                                      },
                                                                                                                                                                                                                                                      "num_date": {
                                                                                                                                                                                                                                                        "confidence": [
                                                                                                                                                                                                                                                          2021.0863013698631,
                                                                                                                                                                                                                                                          2021.0863013698631
                                                                                                                                                                                                                                                        ],
                                                                                                                                                                                                                                                        "value": 2021.0863013698631
                                                                                                                                                                                                                                                      },
                                                                                                                                                                                                                                                      "originating_lab": {
                                                                                                                                                                                                                                                        "value": "Hospital Universitari Vall d'Hebron - Vall d'Hebron Institut de Rercerca"
                                                                                                                                                                                                                                                      },
                                                                                                                                                                                                                                                      "pangolin_lineage": {
                                                                                                                                                                                                                                                        "value": "B.1.177"
                                                                                                                                                                                                                                                      },
                                                                                                                                                                                                                                                      "recency": {
                                                                                                                                                                                                                                                        "value": "One month ago"
                                                                                                                                                                                                                                                      },
                                                                                                                                                                                                                                                      "region": {
                                                                                                                                                                                                                                                        "value": "Europe"
                                                                                                                                                                                                                                                      },
                                                                                                                                                                                                                                                      "region_exposure": {
                                                                                                                                                                                                                                                        "value": "Europe"
                                                                                                                                                                                                                                                      },

                                                                                                                                                                                                                                                      "subclade_membership": {
                                                                                                                                                                                                                                                        "value": "20E (EU1)"
                                                                                                                                                                                                                                                      },
                                                                                                                                                                                                                                                      "submitting_lab": {
                                                                                                                                                                                                                                                        "value": "Hospital Universitari Vall d'Hebron - Vall d'Hebron Institut de Rercerca"
                                                                                                                                                                                                                                                      },
                                                                                                                                                                                                                                                      "url": "https://www.gisaid.org"
                                                                                                                                                                                                                                                    }
                                                                                                                                                                                                                                                  },
                                                                                                                                                                                                                                                  {
                                                                                                                                                                                                                                                    "branch_attrs": {
                                                                                                                                                                                                                                                      "labels": {
                                                                                                                                                                                                                                                        "aa": "ORF1a: S2631F"
                                                                                                                                                                                                                                                      },
                                                                                                                                                                                                                                                      "mutations": {
                                                                                                                                                                                                                                                        "ORF1a": [
                                                                                                                                                                                                                                                          "S2631F"
                                                                                                                                                                                                                                                        ],
                                                                                                                                                                                                                                                        "nuc": [
                                                                                                                                                                                                                                                          "A6412G",
                                                                                                                                                                                                                                                          "C8157T",
                                                                                                                                                                                                                                                          "T27384C"
                                                                                                                                                                                                                                                        ]
                                                                                                                                                                                                                                                      }
                                                                                                                                                                                                                                                    },
                                                                                                                                                                                                                                                    "name": "Spain/CT-IrsiCaixaLVWPL1/2021",
                                                                                                                                                                                                                                                    "node_attrs": {

                                                                                                                                                                                                                                                      "author": {
                                                                                                                                                                                                                                                        "author": "Marc Noguera-Julian et al",
                                                                                                                                                                                                                                                        "value": "Marc Noguera-Julian et al"
                                                                                                                                                                                                                                                      },
                                                                                                                                                                                                                                                      "clade_membership": {
                                                                                                                                                                                                                                                        "value": "20E (EU1)"
                                                                                                                                                                                                                                                      },
                                                                                                                                                                                                                                                      "country": {
                                                                                                                                                                                                                                                        "value": "Europe"
                                                                                                                                                                                                                                                      },
                                                                                                                                                                                                                                                      "div": 17,
                                                                                                                                                                                                                                                      "division": {
                                                                                                                                                                                                                                                        "value": "Europe"
                                                                                                                                                                                                                                                      },
                                                                                                                                                                                                                                                      "division_exposure": {
                                                                                                                                                                                                                                                        "value": "Europe"
                                                                                                                                                                                                                                                      },
                                                                                                                                                                                                                                                      "gisaid_epi_isl": {
                                                                                                                                                                                                                                                        "value": "EPI_ISL_904649"
                                                                                                                                                                                                                                                      },
                                                                                                                                                                                                                                                      "host": {
                                                                                                                                                                                                                                                        "value": "Human"
                                                                                                                                                                                                                                                      },
                                                                                                                                                                                                                                                      "custom_location": {
                                                                                                                                                                                                                                                        "confidence": {
                                                                                                                                                                                                                                                          "Europe": 1.0
                                                                                                                                                                                                                                                        },
                                                                                                                                                                                                                                                        "entropy": -1.000088900581841e-12,
                                                                                                                                                                                                                                                        "value": "Europe"
                                                                                                                                                                                                                                                      },
                                                                                                                                                                                                                                                      "num_date": {
                                                                                                                                                                                                                                                        "confidence": [
                                                                                                                                                                                                                                                          2021.0068493150684,
                                                                                                                                                                                                                                                          2021.0068493150684
                                                                                                                                                                                                                                                        ],
                                                                                                                                                                                                                                                        "value": 2021.0068493150684
                                                                                                                                                                                                                                                      },
                                                                                                                                                                                                                                                      "originating_lab": {
                                                                                                                                                                                                                                                        "value": "Servicio de Microbiolog\u00eda, Laboratori Cl\u00ednic Metropolitana Nord. Hospital Universitari Germans Trias i Pujol. Institut d\u2019Investigaci\u00f3 en Ci\u00e8ncies de la Salut Germans Trias i Pujol (IGTP)"
                                                                                                                                                                                                                                                      },
                                                                                                                                                                                                                                                      "pangolin_lineage": {
                                                                                                                                                                                                                                                        "value": "B.1.177"
                                                                                                                                                                                                                                                      },
                                                                                                                                                                                                                                                      "recency": {
                                                                                                                                                                                                                                                        "value": "Older"
                                                                                                                                                                                                                                                      },
                                                                                                                                                                                                                                                      "region": {
                                                                                                                                                                                                                                                        "value": "Europe"
                                                                                                                                                                                                                                                      },
                                                                                                                                                                                                                                                      "region_exposure": {
                                                                                                                                                                                                                                                        "value": "Europe"
                                                                                                                                                                                                                                                      },

                                                                                                                                                                                                                                                      "subclade_membership": {
                                                                                                                                                                                                                                                        "value": "20E (EU1)"
                                                                                                                                                                                                                                                      },
                                                                                                                                                                                                                                                      "submitting_lab": {
                                                                                                                                                                                                                                                        "value": "IrsiCaixa - Can Ruti CovidSeq"
                                                                                                                                                                                                                                                      },
                                                                                                                                                                                                                                                      "url": "https://www.gisaid.org"
                                                                                                                                                                                                                                                    }
                                                                                                                                                                                                                                                  }
                                                                                                                                                                                                                                                ],
                                                                                                                                                                                                                                                "name": "NODE_0001600",
                                                                                                                                                                                                                                                "node_attrs": {
                                                                                                                                                                                                                                                  "clade_membership": {
                                                                                                                                                                                                                                                    "value": "20E (EU1)"
                                                                                                                                                                                                                                                  },
                                                                                                                                                                                                                                                  "div": 14,
                                                                                                                                                                                                                                                  "custom_location": {
                                                                                                                                                                                                                                                    "confidence": {
                                                                                                                                                                                                                                                      "Asia": 0.0032241517356096988,
                                                                                                                                                                                                                                                      "Europe": 0.9935835594293599,
                                                                                                                                                                                                                                                      "South America": 0.0019400285215177308
                                                                                                                                                                                                                                                    },
                                                                                                                                                                                                                                                    "entropy": 0.046372447463587735,
                                                                                                                                                                                                                                                    "value": "Europe"
                                                                                                                                                                                                                                                  },
                                                                                                                                                                                                                                                  "num_date": {
                                                                                                                                                                                                                                                    "confidence": [
                                                                                                                                                                                                                                                      2020.7565678161948,
                                                                                                                                                                                                                                                      2021.0068493150684
                                                                                                                                                                                                                                                    ],
                                                                                                                                                                                                                                                    "value": 2020.9357639971427
                                                                                                                                                                                                                                                  },
                                                                                                                                                                                                                                                  "subclade_membership": {
                                                                                                                                                                                                                                                    "value": "20E (EU1)"
                                                                                                                                                                                                                                                  }
                                                                                                                                                                                                                                                }
                                                                                                                                                                                                                                              }
                                                                                                                                                                                                                                            ],
                                                                                                                                                                                                                                            "name": "NODE_0000874",
                                                                                                                                                                                                                                            "node_attrs": {
                                                                                                                                                                                                                                              "clade_membership": {
                                                                                                                                                                                                                                                "value": "20E (EU1)"
                                                                                                                                                                                                                                              },
                                                                                                                                                                                                                                              "div": 14,
                                                                                                                                                                                                                                              "custom_location": {
                                                                                                                                                                                                                                                "confidence": {
                                                                                                                                                                                                                                                  "Asia": 0.003782571839504715,
                                                                                                                                                                                                                                                  "Europe": 0.9925929243223451,
                                                                                                                                                                                                                                                  "South America": 0.002231733859630331
                                                                                                                                                                                                                                                },
                                                                                                                                                                                                                                                "entropy": 0.05235242743894725,
                                                                                                                                                                                                                                                "value": "Europe"
                                                                                                                                                                                                                                              },
                                                                                                                                                                                                                                              "num_date": {
                                                                                                                                                                                                                                                "confidence": [
                                                                                                                                                                                                                                                  2020.769294922456,
                                                                                                                                                                                                                                                  2021.0017821209537
                                                                                                                                                                                                                                                ],
                                                                                                                                                                                                                                                "value": 2020.828273775271
                                                                                                                                                                                                                                              },
                                                                                                                                                                                                                                              "subclade_membership": {
                                                                                                                                                                                                                                                "value": "20E (EU1)"
                                                                                                                                                                                                                                              }
                                                                                                                                                                                                                                            }
                                                                                                                                                                                                                                          }
                                                                                                                                                                                                                                        ],
                                                                                                                                                                                                                                        "name": "NODE_0000873",
                                                                                                                                                                                                                                        "node_attrs": {
                                                                                                                                                                                                                                          "clade_membership": {
                                                                                                                                                                                                                                            "value": "20E (EU1)"
                                                                                                                                                                                                                                          },
                                                                                                                                                                                                                                          "div": 13,
                                                                                                                                                                                                                                          "custom_location": {
                                                                                                                                                                                                                                            "confidence": {
                                                                                                                                                                                                                                              "Asia": 0.003990623997907467,
                                                                                                                                                                                                                                              "Europe": 0.9922550755322249,
                                                                                                                                                                                                                                              "South America": 0.0023258919415970226
                                                                                                                                                                                                                                            },
                                                                                                                                                                                                                                            "entropy": 0.05433421639767571,
                                                                                                                                                                                                                                            "value": "Europe"
                                                                                                                                                                                                                                          },
                                                                                                                                                                                                                                          "num_date": {
                                                                                                                                                                                                                                            "confidence": [
                                                                                                                                                                                                                                              2020.6128487142348,
                                                                                                                                                                                                                                              2020.7958794946842
                                                                                                                                                                                                                                            ],
                                                                                                                                                                                                                                            "value": 2020.7232238436395
                                                                                                                                                                                                                                          },
                                                                                                                                                                                                                                          "subclade_membership": {
                                                                                                                                                                                                                                            "value": "20E (EU1)"
                                                                                                                                                                                                                                          }
                                                                                                                                                                                                                                        }
                                                                                                                                                                                                                                      },
                                                                                                                                                                                                                                      {
                                                                                                                                                                                                                                        "branch_attrs": {
                                                                                                                                                                                                                                          "mutations": {}
                                                                                                                                                                                                                                        },
                                                                                                                                                                                                                                        "children": [
                                                                                                                                                                                                                                          {
                                                                                                                                                                                                                                            "branch_attrs": {
                                                                                                                                                                                                                                              "mutations": {}
                                                                                                                                                                                                                                            },
                                                                                                                                                                                                                                            "name": "Italy/VEN-IZSVe-20RS2272-27_PD/2020",
                                                                                                                                                                                                                                            "node_attrs": {

                                                                                                                                                                                                                                              "author": {
                                                                                                                                                                                                                                                "author": "Adelaide Milani et al",
                                                                                                                                                                                                                                                "value": "Adelaide Milani et al"
                                                                                                                                                                                                                                              },
                                                                                                                                                                                                                                              "clade_membership": {
                                                                                                                                                                                                                                                "value": "20E (EU1)"
                                                                                                                                                                                                                                              },
                                                                                                                                                                                                                                              "country": {
                                                                                                                                                                                                                                                "value": "Europe"
                                                                                                                                                                                                                                              },
                                                                                                                                                                                                                                              "div": 12,
                                                                                                                                                                                                                                              "division": {
                                                                                                                                                                                                                                                "value": "Europe"
                                                                                                                                                                                                                                              },
                                                                                                                                                                                                                                              "division_exposure": {
                                                                                                                                                                                                                                                "value": "Europe"
                                                                                                                                                                                                                                              },
                                                                                                                                                                                                                                              "gisaid_epi_isl": {
                                                                                                                                                                                                                                                "value": "EPI_ISL_977174"
                                                                                                                                                                                                                                              },
                                                                                                                                                                                                                                              "host": {
                                                                                                                                                                                                                                                "value": "Human"
                                                                                                                                                                                                                                              },
                                                                                                                                                                                                                                              "custom_location": {
                                                                                                                                                                                                                                                "confidence": {
                                                                                                                                                                                                                                                  "Europe": 1.0
                                                                                                                                                                                                                                                },
                                                                                                                                                                                                                                                "entropy": -1.000088900581841e-12,
                                                                                                                                                                                                                                                "value": "Europe"
                                                                                                                                                                                                                                              },
                                                                                                                                                                                                                                              "num_date": {
                                                                                                                                                                                                                                                "confidence": [
                                                                                                                                                                                                                                                  2020.6434426229507,
                                                                                                                                                                                                                                                  2020.6434426229507
                                                                                                                                                                                                                                                ],
                                                                                                                                                                                                                                                "value": 2020.6434426229507
                                                                                                                                                                                                                                              },
                                                                                                                                                                                                                                              "originating_lab": {
                                                                                                                                                                                                                                                "value": "Microbiologia e Virologia"
                                                                                                                                                                                                                                              },
                                                                                                                                                                                                                                              "pangolin_lineage": {
                                                                                                                                                                                                                                                "value": "B.1.177"
                                                                                                                                                                                                                                              },
                                                                                                                                                                                                                                              "recency": {
                                                                                                                                                                                                                                                "value": "One month ago"
                                                                                                                                                                                                                                              },
                                                                                                                                                                                                                                              "region": {
                                                                                                                                                                                                                                                "value": "Europe"
                                                                                                                                                                                                                                              },
                                                                                                                                                                                                                                              "region_exposure": {
                                                                                                                                                                                                                                                "value": "Europe"
                                                                                                                                                                                                                                              },

                                                                                                                                                                                                                                              "subclade_membership": {
                                                                                                                                                                                                                                                "value": "20E (EU1)"
                                                                                                                                                                                                                                              },
                                                                                                                                                                                                                                              "submitting_lab": {
                                                                                                                                                                                                                                                "value": "Istituto Zooprofilattico Sperimentale delle Venezie"
                                                                                                                                                                                                                                              },
                                                                                                                                                                                                                                              "url": "https://www.gisaid.org"
                                                                                                                                                                                                                                            }
                                                                                                                                                                                                                                          },
                                                                                                                                                                                                                                          {
                                                                                                                                                                                                                                            "branch_attrs": {
                                                                                                                                                                                                                                              "mutations": {}
                                                                                                                                                                                                                                            },
                                                                                                                                                                                                                                            "children": [
                                                                                                                                                                                                                                              {
                                                                                                                                                                                                                                                "branch_attrs": {
                                                                                                                                                                                                                                                  "labels": {
                                                                                                                                                                                                                                                    "aa": "ORF1a: G440R, G963C, A4277V"
                                                                                                                                                                                                                                                  },
                                                                                                                                                                                                                                                  "mutations": {
                                                                                                                                                                                                                                                    "ORF1a": [
                                                                                                                                                                                                                                                      "G440R",
                                                                                                                                                                                                                                                      "G963C",
                                                                                                                                                                                                                                                      "A4277V"
                                                                                                                                                                                                                                                    ],
                                                                                                                                                                                                                                                    "nuc": [
                                                                                                                                                                                                                                                      "G1583A",
                                                                                                                                                                                                                                                      "G3152T",
                                                                                                                                                                                                                                                      "C5144T",
                                                                                                                                                                                                                                                      "C13095T",
                                                                                                                                                                                                                                                      "A29725-",
                                                                                                                                                                                                                                                      "T29726-",
                                                                                                                                                                                                                                                      "T29727-",
                                                                                                                                                                                                                                                      "T29728-",
                                                                                                                                                                                                                                                      "T29729-",
                                                                                                                                                                                                                                                      "C29730-",
                                                                                                                                                                                                                                                      "A29731-",
                                                                                                                                                                                                                                                      "C29732-",
                                                                                                                                                                                                                                                      "C29733-",
                                                                                                                                                                                                                                                      "G29734-",
                                                                                                                                                                                                                                                      "A29735-",
                                                                                                                                                                                                                                                      "G29736-",
                                                                                                                                                                                                                                                      "G29737-",
                                                                                                                                                                                                                                                      "C29738-",
                                                                                                                                                                                                                                                      "C29739-",
                                                                                                                                                                                                                                                      "A29740-",
                                                                                                                                                                                                                                                      "C29741-",
                                                                                                                                                                                                                                                      "G29742-",
                                                                                                                                                                                                                                                      "C29743-",
                                                                                                                                                                                                                                                      "G29744-",
                                                                                                                                                                                                                                                      "G29745-",
                                                                                                                                                                                                                                                      "A29746-",
                                                                                                                                                                                                                                                      "G29747-",
                                                                                                                                                                                                                                                      "T29748-",
                                                                                                                                                                                                                                                      "A29749-",
                                                                                                                                                                                                                                                      "C29750-",
                                                                                                                                                                                                                                                      "G29751-",
                                                                                                                                                                                                                                                      "A29752-",
                                                                                                                                                                                                                                                      "T29753-",
                                                                                                                                                                                                                                                      "C29754-",
                                                                                                                                                                                                                                                      "G29755-",
                                                                                                                                                                                                                                                      "A29756-",
                                                                                                                                                                                                                                                      "G29757-",
                                                                                                                                                                                                                                                      "T29758-",
                                                                                                                                                                                                                                                      "G29759-",
                                                                                                                                                                                                                                                      "T29760-",
                                                                                                                                                                                                                                                      "A29761-",
                                                                                                                                                                                                                                                      "C29762-",
                                                                                                                                                                                                                                                      "A29763-",
                                                                                                                                                                                                                                                      "G29764-",
                                                                                                                                                                                                                                                      "T29765-",
                                                                                                                                                                                                                                                      "G29766-",
                                                                                                                                                                                                                                                      "A29767-",
                                                                                                                                                                                                                                                      "A29768-",
                                                                                                                                                                                                                                                      "C29769-",
                                                                                                                                                                                                                                                      "A29770-",
                                                                                                                                                                                                                                                      "A29771-",
                                                                                                                                                                                                                                                      "T29772-",
                                                                                                                                                                                                                                                      "G29773-",
                                                                                                                                                                                                                                                      "C29774-",
                                                                                                                                                                                                                                                      "T29775-"
                                                                                                                                                                                                                                                    ]
                                                                                                                                                                                                                                                  }
                                                                                                                                                                                                                                                },
                                                                                                                                                                                                                                                "name": "Norway/6898/2020",
                                                                                                                                                                                                                                                "node_attrs": {
                                                                                                                                                                                                                                                  "author": {
                                                                                                                                                                                                                                                    "author": "Kathrine Stene-Johansen et al",
                                                                                                                                                                                                                                                    "value": "Kathrine Stene-Johansen et al"
                                                                                                                                                                                                                                                  },
                                                                                                                                                                                                                                                  "clade_membership": {
                                                                                                                                                                                                                                                    "value": "20E (EU1)"
                                                                                                                                                                                                                                                  },
                                                                                                                                                                                                                                                  "country": {
                                                                                                                                                                                                                                                    "value": "Europe"
                                                                                                                                                                                                                                                  },
                                                                                                                                                                                                                                                  "div": 16,
                                                                                                                                                                                                                                                  "division": {
                                                                                                                                                                                                                                                    "value": "Europe"
                                                                                                                                                                                                                                                  },
                                                                                                                                                                                                                                                  "division_exposure": {
                                                                                                                                                                                                                                                    "value": "Europe"
                                                                                                                                                                                                                                                  },
                                                                                                                                                                                                                                                  "gisaid_epi_isl": {
                                                                                                                                                                                                                                                    "value": "EPI_ISL_796671"
                                                                                                                                                                                                                                                  },
                                                                                                                                                                                                                                                  "host": {
                                                                                                                                                                                                                                                    "value": "Human"
                                                                                                                                                                                                                                                  },
                                                                                                                                                                                                                                                  "custom_location": {
                                                                                                                                                                                                                                                    "confidence": {
                                                                                                                                                                                                                                                      "Europe": 1.0
                                                                                                                                                                                                                                                    },
                                                                                                                                                                                                                                                    "entropy": -1.000088900581841e-12,
                                                                                                                                                                                                                                                    "value": "Europe"
                                                                                                                                                                                                                                                  },
                                                                                                                                                                                                                                                  "num_date": {
                                                                                                                                                                                                                                                    "confidence": [
                                                                                                                                                                                                                                                      2020.957650273224,
                                                                                                                                                                                                                                                      2020.957650273224
                                                                                                                                                                                                                                                    ],
                                                                                                                                                                                                                                                    "value": 2020.957650273224
                                                                                                                                                                                                                                                  },
                                                                                                                                                                                                                                                  "originating_lab": {
                                                                                                                                                                                                                                                    "value": "Furst Medical Laboratory"
                                                                                                                                                                                                                                                  },
                                                                                                                                                                                                                                                  "pangolin_lineage": {
                                                                                                                                                                                                                                                    "value": "B.1.177"
                                                                                                                                                                                                                                                  },
                                                                                                                                                                                                                                                  "recency": {
                                                                                                                                                                                                                                                    "value": "Older"
                                                                                                                                                                                                                                                  },
                                                                                                                                                                                                                                                  "region": {
                                                                                                                                                                                                                                                    "value": "Europe"
                                                                                                                                                                                                                                                  },
                                                                                                                                                                                                                                                  "region_exposure": {
                                                                                                                                                                                                                                                    "value": "Europe"
                                                                                                                                                                                                                                                  },
                                                                                                                                                                                                                                                  "subclade_membership": {
                                                                                                                                                                                                                                                    "value": "20E (EU1)"
                                                                                                                                                                                                                                                  },
                                                                                                                                                                                                                                                  "submitting_lab": {
                                                                                                                                                                                                                                                    "value": "Norwegian Institute of Public Health, Department of Virology"
                                                                                                                                                                                                                                                  },
                                                                                                                                                                                                                                                  "url": "https://www.gisaid.org"
                                                                                                                                                                                                                                                }
                                                                                                                                                                                                                                              },
                                                                                                                                                                                                                                              {
                                                                                                                                                                                                                                                "branch_attrs": {
                                                                                                                                                                                                                                                  "mutations": {}
                                                                                                                                                                                                                                                },
                                                                                                                                                                                                                                                "children": [
                                                                                                                                                                                                                                                  {
                                                                                                                                                                                                                                                    "branch_attrs": {
                                                                                                                                                                                                                                                      "labels": {
                                                                                                                                                                                                                                                        "aa": "ORF1a: A498V"
                                                                                                                                                                                                                                                      },
                                                                                                                                                                                                                                                      "mutations": {
                                                                                                                                                                                                                                                        "ORF1a": [
                                                                                                                                                                                                                                                          "A498V"
                                                                                                                                                                                                                                                        ],
                                                                                                                                                                                                                                                        "nuc": [
                                                                                                                                                                                                                                                          "C1758T",
                                                                                                                                                                                                                                                          "C5575T"
                                                                                                                                                                                                                                                        ]
                                                                                                                                                                                                                                                      }
                                                                                                                                                                                                                                                    },
                                                                                                                                                                                                                                                    "name": "England/MILK-B06EE7/2020",
                                                                                                                                                                                                                                                    "node_attrs": {
                                                                                                                                                                                                                                                      "author": {
                                                                                                                                                                                                                                                        "author": "Dave J. Baker et al",
                                                                                                                                                                                                                                                        "value": "Dave J. Baker et al"
                                                                                                                                                                                                                                                      },
                                                                                                                                                                                                                                                      "clade_membership": {
                                                                                                                                                                                                                                                        "value": "20E (EU1)"
                                                                                                                                                                                                                                                      },
                                                                                                                                                                                                                                                      "country": {
                                                                                                                                                                                                                                                        "value": "Europe"
                                                                                                                                                                                                                                                      },
                                                                                                                                                                                                                                                      "div": 14,
                                                                                                                                                                                                                                                      "division": {
                                                                                                                                                                                                                                                        "value": "Europe"
                                                                                                                                                                                                                                                      },
                                                                                                                                                                                                                                                      "division_exposure": {
                                                                                                                                                                                                                                                        "value": "Europe"
                                                                                                                                                                                                                                                      },
                                                                                                                                                                                                                                                      "gisaid_epi_isl": {
                                                                                                                                                                                                                                                        "value": "EPI_ISL_651252"
                                                                                                                                                                                                                                                      },
                                                                                                                                                                                                                                                      "host": {
                                                                                                                                                                                                                                                        "value": "Human"
                                                                                                                                                                                                                                                      },
                                                                                                                                                                                                                                                      "custom_location": {
                                                                                                                                                                                                                                                        "confidence": {
                                                                                                                                                                                                                                                          "Europe": 1.0
                                                                                                                                                                                                                                                        },
                                                                                                                                                                                                                                                        "entropy": -1.000088900581841e-12,
                                                                                                                                                                                                                                                        "value": "Europe"
                                                                                                                                                                                                                                                      },
                                                                                                                                                                                                                                                      "num_date": {
                                                                                                                                                                                                                                                        "confidence": [
                                                                                                                                                                                                                                                          2020.8265027322404,
                                                                                                                                                                                                                                                          2020.8265027322404
                                                                                                                                                                                                                                                        ],
                                                                                                                                                                                                                                                        "value": 2020.8265027322404
                                                                                                                                                                                                                                                      },
                                                                                                                                                                                                                                                      "originating_lab": {
                                                                                                                                                                                                                                                        "value": "Quadram Institute Bioscience"
                                                                                                                                                                                                                                                      },
                                                                                                                                                                                                                                                      "pangolin_lineage": {
                                                                                                                                                                                                                                                        "value": "B.1.177"
                                                                                                                                                                                                                                                      },
                                                                                                                                                                                                                                                      "recency": {
                                                                                                                                                                                                                                                        "value": "Older"
                                                                                                                                                                                                                                                      },
                                                                                                                                                                                                                                                      "region": {
                                                                                                                                                                                                                                                        "value": "Europe"
                                                                                                                                                                                                                                                      },
                                                                                                                                                                                                                                                      "region_exposure": {
                                                                                                                                                                                                                                                        "value": "Europe"
                                                                                                                                                                                                                                                      },
                                                                                                                                                                                                                                                      "subclade_membership": {
                                                                                                                                                                                                                                                        "value": "20E (EU1)"
                                                                                                                                                                                                                                                      },
                                                                                                                                                                                                                                                      "submitting_lab": {
                                                                                                                                                                                                                                                        "value": "COVID-19 Genomics UK (COG-UK) Consortium"
                                                                                                                                                                                                                                                      },
                                                                                                                                                                                                                                                      "url": "https://www.gisaid.org"
                                                                                                                                                                                                                                                    }
                                                                                                                                                                                                                                                  },
                                                                                                                                                                                                                                                  {
                                                                                                                                                                                                                                                    "branch_attrs": {
                                                                                                                                                                                                                                                      "mutations": {}
                                                                                                                                                                                                                                                    },
                                                                                                                                                                                                                                                    "children": [
                                                                                                                                                                                                                                                      {
                                                                                                                                                                                                                                                        "branch_attrs": {
                                                                                                                                                                                                                                                          "labels": {
                                                                                                                                                                                                                                                            "aa": "ORF1a: R550H"
                                                                                                                                                                                                                                                          },
                                                                                                                                                                                                                                                          "mutations": {
                                                                                                                                                                                                                                                            "ORF1a": [
                                                                                                                                                                                                                                                              "R550H"
                                                                                                                                                                                                                                                            ],
                                                                                                                                                                                                                                                            "nuc": [
                                                                                                                                                                                                                                                              "G1914A",
                                                                                                                                                                                                                                                              "C12415T"
                                                                                                                                                                                                                                                            ]
                                                                                                                                                                                                                                                          }
                                                                                                                                                                                                                                                        },
                                                                                                                                                                                                                                                        "name": "Spain/MD-IBV-99009635/2020",
                                                                                                                                                                                                                                                        "node_attrs": {

                                                                                                                                                                                                                                                          "author": {
                                                                                                                                                                                                                                                            "author": "Dar\u00edo Garc\u00eda de Viedma et al",
                                                                                                                                                                                                                                                            "value": "Dar\u00edo Garc\u00eda de Viedma et al"
                                                                                                                                                                                                                                                          },
                                                                                                                                                                                                                                                          "clade_membership": {
                                                                                                                                                                                                                                                            "value": "20E (EU1)"
                                                                                                                                                                                                                                                          },
                                                                                                                                                                                                                                                          "country": {
                                                                                                                                                                                                                                                            "value": "Europe"
                                                                                                                                                                                                                                                          },
                                                                                                                                                                                                                                                          "div": 14,
                                                                                                                                                                                                                                                          "division": {
                                                                                                                                                                                                                                                            "value": "Europe"
                                                                                                                                                                                                                                                          },
                                                                                                                                                                                                                                                          "division_exposure": {
                                                                                                                                                                                                                                                            "value": "Europe"
                                                                                                                                                                                                                                                          },
                                                                                                                                                                                                                                                          "gisaid_epi_isl": {
                                                                                                                                                                                                                                                            "value": "EPI_ISL_654371"
                                                                                                                                                                                                                                                          },
                                                                                                                                                                                                                                                          "host": {
                                                                                                                                                                                                                                                            "value": "Human"
                                                                                                                                                                                                                                                          },
                                                                                                                                                                                                                                                          "custom_location": {
                                                                                                                                                                                                                                                            "confidence": {
                                                                                                                                                                                                                                                              "Europe": 1.0
                                                                                                                                                                                                                                                            },
                                                                                                                                                                                                                                                            "entropy": -1.000088900581841e-12,
                                                                                                                                                                                                                                                            "value": "Europe"
                                                                                                                                                                                                                                                          },
                                                                                                                                                                                                                                                          "num_date": {
                                                                                                                                                                                                                                                            "confidence": [
                                                                                                                                                                                                                                                              2020.8237704918033,
                                                                                                                                                                                                                                                              2020.8237704918033
                                                                                                                                                                                                                                                            ],
                                                                                                                                                                                                                                                            "value": 2020.8237704918033
                                                                                                                                                                                                                                                          },
                                                                                                                                                                                                                                                          "originating_lab": {
                                                                                                                                                                                                                                                            "value": "Hospital General Universitario Gregorio Mara\u00f1\u00f3n"
                                                                                                                                                                                                                                                          },
                                                                                                                                                                                                                                                          "pangolin_lineage": {
                                                                                                                                                                                                                                                            "value": "B.1.177"
                                                                                                                                                                                                                                                          },
                                                                                                                                                                                                                                                          "recency": {
                                                                                                                                                                                                                                                            "value": "Older"
                                                                                                                                                                                                                                                          },
                                                                                                                                                                                                                                                          "region": {
                                                                                                                                                                                                                                                            "value": "Europe"
                                                                                                                                                                                                                                                          },
                                                                                                                                                                                                                                                          "region_exposure": {
                                                                                                                                                                                                                                                            "value": "Europe"
                                                                                                                                                                                                                                                          },

                                                                                                                                                                                                                                                          "subclade_membership": {
                                                                                                                                                                                                                                                            "value": "20E (EU1)"
                                                                                                                                                                                                                                                          },
                                                                                                                                                                                                                                                          "submitting_lab": {
                                                                                                                                                                                                                                                            "value": "SeqCOVID-SPAIN consortium/IBV(CSIC)"
                                                                                                                                                                                                                                                          },
                                                                                                                                                                                                                                                          "url": "https://www.gisaid.org"
                                                                                                                                                                                                                                                        }
                                                                                                                                                                                                                                                      },
                                                                                                                                                                                                                                                      {
                                                                                                                                                                                                                                                        "branch_attrs": {
                                                                                                                                                                                                                                                          "mutations": {}
                                                                                                                                                                                                                                                        },
                                                                                                                                                                                                                                                        "children": [
                                                                                                                                                                                                                                                          {
                                                                                                                                                                                                                                                            "branch_attrs": {
                                                                                                                                                                                                                                                              "labels": {
                                                                                                                                                                                                                                                                "aa": "ORF1a: Y182H; ORF1b: S316G"
                                                                                                                                                                                                                                                              },
                                                                                                                                                                                                                                                              "mutations": {
                                                                                                                                                                                                                                                                "ORF1a": [
                                                                                                                                                                                                                                                                  "Y182H"
                                                                                                                                                                                                                                                                ],
                                                                                                                                                                                                                                                                "ORF1b": [
                                                                                                                                                                                                                                                                  "S316G"
                                                                                                                                                                                                                                                                ],
                                                                                                                                                                                                                                                                "nuc": [
                                                                                                                                                                                                                                                                  "T809C",
                                                                                                                                                                                                                                                                  "C1063T",
                                                                                                                                                                                                                                                                  "T7984C",
                                                                                                                                                                                                                                                                  "A14413G",
                                                                                                                                                                                                                                                                  "C26313T"
                                                                                                                                                                                                                                                                ]
                                                                                                                                                                                                                                                              }
                                                                                                                                                                                                                                                            },
                                                                                                                                                                                                                                                            "name": "Poland/NIPH-NIH_ECDC-046/2021",
                                                                                                                                                                                                                                                            "node_attrs": {

                                                                                                                                                                                                                                                              "author": {
                                                                                                                                                                                                                                                                "author": "Wo\u0142kowicz Tomasz et al",
                                                                                                                                                                                                                                                                "value": "Wo\u0142kowicz Tomasz et al"
                                                                                                                                                                                                                                                              },
                                                                                                                                                                                                                                                              "clade_membership": {
                                                                                                                                                                                                                                                                "value": "20E (EU1)"
                                                                                                                                                                                                                                                              },
                                                                                                                                                                                                                                                              "country": {
                                                                                                                                                                                                                                                                "value": "Europe"
                                                                                                                                                                                                                                                              },
                                                                                                                                                                                                                                                              "div": 17,
                                                                                                                                                                                                                                                              "division": {
                                                                                                                                                                                                                                                                "value": "Europe"
                                                                                                                                                                                                                                                              },
                                                                                                                                                                                                                                                              "division_exposure": {
                                                                                                                                                                                                                                                                "value": "Europe"
                                                                                                                                                                                                                                                              },
                                                                                                                                                                                                                                                              "gisaid_epi_isl": {
                                                                                                                                                                                                                                                                "value": "EPI_ISL_1091464"
                                                                                                                                                                                                                                                              },
                                                                                                                                                                                                                                                              "host": {
                                                                                                                                                                                                                                                                "value": "Human"
                                                                                                                                                                                                                                                              },
                                                                                                                                                                                                                                                              "custom_location": {
                                                                                                                                                                                                                                                                "confidence": {
                                                                                                                                                                                                                                                                  "Europe": 1.0
                                                                                                                                                                                                                                                                },
                                                                                                                                                                                                                                                                "entropy": -1.000088900581841e-12,
                                                                                                                                                                                                                                                                "value": "Europe"
                                                                                                                                                                                                                                                              },
                                                                                                                                                                                                                                                              "num_date": {
                                                                                                                                                                                                                                                                "confidence": [
                                                                                                                                                                                                                                                                  2021.0780821917808,
                                                                                                                                                                                                                                                                  2021.0780821917808
                                                                                                                                                                                                                                                                ],
                                                                                                                                                                                                                                                                "value": 2021.0780821917808
                                                                                                                                                                                                                                                              },
                                                                                                                                                                                                                                                              "originating_lab": {
                                                                                                                                                                                                                                                                "value": "National Institute of Public Health - National Institute of Hygiene"
                                                                                                                                                                                                                                                              },
                                                                                                                                                                                                                                                              "pangolin_lineage": {
                                                                                                                                                                                                                                                                "value": "B.1.177"
                                                                                                                                                                                                                                                              },
                                                                                                                                                                                                                                                              "recency": {
                                                                                                                                                                                                                                                                "value": "3-7 days ago"
                                                                                                                                                                                                                                                              },
                                                                                                                                                                                                                                                              "region": {
                                                                                                                                                                                                                                                                "value": "Europe"
                                                                                                                                                                                                                                                              },
                                                                                                                                                                                                                                                              "region_exposure": {
                                                                                                                                                                                                                                                                "value": "Europe"
                                                                                                                                                                                                                                                              },

                                                                                                                                                                                                                                                              "subclade_membership": {
                                                                                                                                                                                                                                                                "value": "20E (EU1)"
                                                                                                                                                                                                                                                              },
                                                                                                                                                                                                                                                              "submitting_lab": {
                                                                                                                                                                                                                                                                "value": "1. National Institute of Public Health - National Institute of Hygiene; 2. Eurofins Genomics Europe Sequencing GmbH"
                                                                                                                                                                                                                                                              },
                                                                                                                                                                                                                                                              "url": "https://www.gisaid.org"
                                                                                                                                                                                                                                                            }
                                                                                                                                                                                                                                                          },
                                                                                                                                                                                                                                                          {
                                                                                                                                                                                                                                                            "branch_attrs": {
                                                                                                                                                                                                                                                              "mutations": {}
                                                                                                                                                                                                                                                            },
                                                                                                                                                                                                                                                            "children": [
                                                                                                                                                                                                                                                              {
                                                                                                                                                                                                                                                                "branch_attrs": {
                                                                                                                                                                                                                                                                  "mutations": {
                                                                                                                                                                                                                                                                    "nuc": [
                                                                                                                                                                                                                                                                      "C445T"
                                                                                                                                                                                                                                                                    ]
                                                                                                                                                                                                                                                                  }
                                                                                                                                                                                                                                                                },
                                                                                                                                                                                                                                                                "children": [
                                                                                                                                                                                                                                                                  {
                                                                                                                                                                                                                                                                    "branch_attrs": {
                                                                                                                                                                                                                                                                      "mutations": {}
                                                                                                                                                                                                                                                                    },
                                                                                                                                                                                                                                                                    "name": "England/MILK-B06DAE/2020",
                                                                                                                                                                                                                                                                    "node_attrs": {
                                                                                                                                                                                                                                                                      "author": {
                                                                                                                                                                                                                                                                        "author": "Dave J. Baker et al",
                                                                                                                                                                                                                                                                        "value": "Dave J. Baker et al"
                                                                                                                                                                                                                                                                      },
                                                                                                                                                                                                                                                                      "clade_membership": {
                                                                                                                                                                                                                                                                        "value": "20E (EU1)"
                                                                                                                                                                                                                                                                      },
                                                                                                                                                                                                                                                                      "country": {
                                                                                                                                                                                                                                                                        "value": "Europe"
                                                                                                                                                                                                                                                                      },
                                                                                                                                                                                                                                                                      "div": 13,
                                                                                                                                                                                                                                                                      "division": {
                                                                                                                                                                                                                                                                        "value": "Europe"
                                                                                                                                                                                                                                                                      },
                                                                                                                                                                                                                                                                      "division_exposure": {
                                                                                                                                                                                                                                                                        "value": "Europe"
                                                                                                                                                                                                                                                                      },
                                                                                                                                                                                                                                                                      "gisaid_epi_isl": {
                                                                                                                                                                                                                                                                        "value": "EPI_ISL_651216"
                                                                                                                                                                                                                                                                      },
                                                                                                                                                                                                                                                                      "host": {
                                                                                                                                                                                                                                                                        "value": "Human"
                                                                                                                                                                                                                                                                      },
                                                                                                                                                                                                                                                                      "custom_location": {
                                                                                                                                                                                                                                                                        "confidence": {
                                                                                                                                                                                                                                                                          "Europe": 1.0
                                                                                                                                                                                                                                                                        },
                                                                                                                                                                                                                                                                        "entropy": -1.000088900581841e-12,
                                                                                                                                                                                                                                                                        "value": "Europe"
                                                                                                                                                                                                                                                                      },
                                                                                                                                                                                                                                                                      "num_date": {
                                                                                                                                                                                                                                                                        "confidence": [
                                                                                                                                                                                                                                                                          2020.8265027322404,
                                                                                                                                                                                                                                                                          2020.8265027322404
                                                                                                                                                                                                                                                                        ],
                                                                                                                                                                                                                                                                        "value": 2020.8265027322404
                                                                                                                                                                                                                                                                      },
                                                                                                                                                                                                                                                                      "originating_lab": {
                                                                                                                                                                                                                                                                        "value": "Quadram Institute Bioscience"
                                                                                                                                                                                                                                                                      },
                                                                                                                                                                                                                                                                      "pangolin_lineage": {
                                                                                                                                                                                                                                                                        "value": "B.1.177"
                                                                                                                                                                                                                                                                      },
                                                                                                                                                                                                                                                                      "recency": {
                                                                                                                                                                                                                                                                        "value": "Older"
                                                                                                                                                                                                                                                                      },
                                                                                                                                                                                                                                                                      "region": {
                                                                                                                                                                                                                                                                        "value": "Europe"
                                                                                                                                                                                                                                                                      },
                                                                                                                                                                                                                                                                      "region_exposure": {
                                                                                                                                                                                                                                                                        "value": "Europe"
                                                                                                                                                                                                                                                                      },
                                                                                                                                                                                                                                                                      "subclade_membership": {
                                                                                                                                                                                                                                                                        "value": "20E (EU1)"
                                                                                                                                                                                                                                                                      },
                                                                                                                                                                                                                                                                      "submitting_lab": {
                                                                                                                                                                                                                                                                        "value": "COVID-19 Genomics UK (COG-UK) Consortium"
                                                                                                                                                                                                                                                                      },
                                                                                                                                                                                                                                                                      "url": "https://www.gisaid.org"
                                                                                                                                                                                                                                                                    }
                                                                                                                                                                                                                                                                  },
                                                                                                                                                                                                                                                                  {
                                                                                                                                                                                                                                                                    "branch_attrs": {
                                                                                                                                                                                                                                                                      "mutations": {}
                                                                                                                                                                                                                                                                    },
                                                                                                                                                                                                                                                                    "name": "UnitedArabEmirates/3624/2020",
                                                                                                                                                                                                                                                                    "node_attrs": {

                                                                                                                                                                                                                                                                      "author": {
                                                                                                                                                                                                                                                                        "author": "Al Safar et al et al",
                                                                                                                                                                                                                                                                        "value": "Al Safar et al et al"
                                                                                                                                                                                                                                                                      },
                                                                                                                                                                                                                                                                      "clade_membership": {
                                                                                                                                                                                                                                                                        "value": "20E (EU1)"
                                                                                                                                                                                                                                                                      },
                                                                                                                                                                                                                                                                      "country": {
                                                                                                                                                                                                                                                                        "value": "Asia"
                                                                                                                                                                                                                                                                      },
                                                                                                                                                                                                                                                                      "div": 13,
                                                                                                                                                                                                                                                                      "division": {
                                                                                                                                                                                                                                                                        "value": "Asia"
                                                                                                                                                                                                                                                                      },
                                                                                                                                                                                                                                                                      "division_exposure": {
                                                                                                                                                                                                                                                                        "value": "Asia"
                                                                                                                                                                                                                                                                      },
                                                                                                                                                                                                                                                                      "gisaid_epi_isl": {
                                                                                                                                                                                                                                                                        "value": "EPI_ISL_859792"
                                                                                                                                                                                                                                                                      },
                                                                                                                                                                                                                                                                      "host": {
                                                                                                                                                                                                                                                                        "value": "Human"
                                                                                                                                                                                                                                                                      },
                                                                                                                                                                                                                                                                      "custom_location": {
                                                                                                                                                                                                                                                                        "confidence": {
                                                                                                                                                                                                                                                                          "Asia": 1.0
                                                                                                                                                                                                                                                                        },
                                                                                                                                                                                                                                                                        "entropy": -1.000088900581841e-12,
                                                                                                                                                                                                                                                                        "value": "Asia"
                                                                                                                                                                                                                                                                      },
                                                                                                                                                                                                                                                                      "num_date": {
                                                                                                                                                                                                                                                                        "confidence": [
                                                                                                                                                                                                                                                                          2020.7773224043715,
                                                                                                                                                                                                                                                                          2020.7773224043715
                                                                                                                                                                                                                                                                        ],
                                                                                                                                                                                                                                                                        "value": 2020.7773224043715
                                                                                                                                                                                                                                                                      },
                                                                                                                                                                                                                                                                      "originating_lab": {
                                                                                                                                                                                                                                                                        "value": "BTC, Khalifa University"
                                                                                                                                                                                                                                                                      },
                                                                                                                                                                                                                                                                      "pangolin_lineage": {
                                                                                                                                                                                                                                                                        "value": "B.1.177"
                                                                                                                                                                                                                                                                      },
                                                                                                                                                                                                                                                                      "recency": {
                                                                                                                                                                                                                                                                        "value": "Older"
                                                                                                                                                                                                                                                                      },
                                                                                                                                                                                                                                                                      "region": {
                                                                                                                                                                                                                                                                        "value": "Asia"
                                                                                                                                                                                                                                                                      },
                                                                                                                                                                                                                                                                      "region_exposure": {
                                                                                                                                                                                                                                                                        "value": "Asia"
                                                                                                                                                                                                                                                                      },

                                                                                                                                                                                                                                                                      "subclade_membership": {
                                                                                                                                                                                                                                                                        "value": "20E (EU1)"
                                                                                                                                                                                                                                                                      },
                                                                                                                                                                                                                                                                      "submitting_lab": {
                                                                                                                                                                                                                                                                        "value": "BTC, Khalifa University"
                                                                                                                                                                                                                                                                      },
                                                                                                                                                                                                                                                                      "url": "https://www.gisaid.org"
                                                                                                                                                                                                                                                                    }
                                                                                                                                                                                                                                                                  }
                                                                                                                                                                                                                                                                ],
                                                                                                                                                                                                                                                                "name": "NODE_0000887",
                                                                                                                                                                                                                                                                "node_attrs": {
                                                                                                                                                                                                                                                                  "clade_membership": {
                                                                                                                                                                                                                                                                    "value": "20E (EU1)"
                                                                                                                                                                                                                                                                  },
                                                                                                                                                                                                                                                                  "div": 13,
                                                                                                                                                                                                                                                                  "custom_location": {
                                                                                                                                                                                                                                                                    "confidence": {
                                                                                                                                                                                                                                                                      "Africa": 0.0024853937153108546,
                                                                                                                                                                                                                                                                      "Asia": 0.1685856046575645,
                                                                                                                                                                                                                                                                      "Europe": 0.821212551586047,
                                                                                                                                                                                                                                                                      "South America": 0.006901218184623128
                                                                                                                                                                                                                                                                    },
                                                                                                                                                                                                                                                                    "entropy": 0.5175398775854626,
                                                                                                                                                                                                                                                                    "value": "Europe"
                                                                                                                                                                                                                                                                  },
                                                                                                                                                                                                                                                                  "num_date": {
                                                                                                                                                                                                                                                                    "confidence": [
                                                                                                                                                                                                                                                                      2020.757183453653,
                                                                                                                                                                                                                                                                      2020.7773224043715
                                                                                                                                                                                                                                                                    ],
                                                                                                                                                                                                                                                                    "value": 2020.7773224043715
                                                                                                                                                                                                                                                                  },
                                                                                                                                                                                                                                                                  "subclade_membership": {
                                                                                                                                                                                                                                                                    "value": "20E (EU1)"
                                                                                                                                                                                                                                                                  }
                                                                                                                                                                                                                                                                }
                                                                                                                                                                                                                                                              },
                                                                                                                                                                                                                                                              {
                                                                                                                                                                                                                                                                "branch_attrs": {
                                                                                                                                                                                                                                                                  "mutations": {}
                                                                                                                                                                                                                                                                },
                                                                                                                                                                                                                                                                "children": [
                                                                                                                                                                                                                                                                  {
                                                                                                                                                                                                                                                                    "branch_attrs": {
                                                                                                                                                                                                                                                                      "labels": {
                                                                                                                                                                                                                                                                        "aa": "M: A2V; N: K374R; ORF1a: A2529T"
                                                                                                                                                                                                                                                                      },
                                                                                                                                                                                                                                                                      "mutations": {
                                                                                                                                                                                                                                                                        "M": [
                                                                                                                                                                                                                                                                          "A2V"
                                                                                                                                                                                                                                                                        ],
                                                                                                                                                                                                                                                                        "N": [
                                                                                                                                                                                                                                                                          "K374R"
                                                                                                                                                                                                                                                                        ],
                                                                                                                                                                                                                                                                        "ORF1a": [
                                                                                                                                                                                                                                                                          "A2529T"
                                                                                                                                                                                                                                                                        ],
                                                                                                                                                                                                                                                                        "nuc": [
                                                                                                                                                                                                                                                                          "C2668T",
                                                                                                                                                                                                                                                                          "G7850A",
                                                                                                                                                                                                                                                                          "C26527T",
                                                                                                                                                                                                                                                                          "A29394G"
                                                                                                                                                                                                                                                                        ]
                                                                                                                                                                                                                                                                      }
                                                                                                                                                                                                                                                                    },
                                                                                                                                                                                                                                                                    "children": [
                                                                                                                                                                                                                                                                      {
                                                                                                                                                                                                                                                                        "branch_attrs": {
                                                                                                                                                                                                                                                                          "labels": {
                                                                                                                                                                                                                                                                            "aa": "ORF1b: R1915I"
                                                                                                                                                                                                                                                                          },
                                                                                                                                                                                                                                                                          "mutations": {
                                                                                                                                                                                                                                                                            "ORF1b": [
                                                                                                                                                                                                                                                                              "R1915I"
                                                                                                                                                                                                                                                                            ],
                                                                                                                                                                                                                                                                            "nuc": [
                                                                                                                                                                                                                                                                              "G19211T"
                                                                                                                                                                                                                                                                            ]
                                                                                                                                                                                                                                                                          }
                                                                                                                                                                                                                                                                        },
                                                                                                                                                                                                                                                                        "name": "Spain/VC-IBV-99016692/2021",
                                                                                                                                                                                                                                                                        "node_attrs": {

                                                                                                                                                                                                                                                                          "author": {
                                                                                                                                                                                                                                                                            "author": "Maripaz Ventero Mart\u00edn et al",
                                                                                                                                                                                                                                                                            "value": "Maripaz Ventero Mart\u00edn et al"
                                                                                                                                                                                                                                                                          },
                                                                                                                                                                                                                                                                          "clade_membership": {
                                                                                                                                                                                                                                                                            "value": "20E (EU1)"
                                                                                                                                                                                                                                                                          },
                                                                                                                                                                                                                                                                          "country": {
                                                                                                                                                                                                                                                                            "value": "Europe"
                                                                                                                                                                                                                                                                          },
                                                                                                                                                                                                                                                                          "div": 17,
                                                                                                                                                                                                                                                                          "division": {
                                                                                                                                                                                                                                                                            "value": "Europe"
                                                                                                                                                                                                                                                                          },
                                                                                                                                                                                                                                                                          "division_exposure": {
                                                                                                                                                                                                                                                                            "value": "Europe"
                                                                                                                                                                                                                                                                          },
                                                                                                                                                                                                                                                                          "gisaid_epi_isl": {
                                                                                                                                                                                                                                                                            "value": "EPI_ISL_961237"
                                                                                                                                                                                                                                                                          },
                                                                                                                                                                                                                                                                          "host": {
                                                                                                                                                                                                                                                                            "value": "Human"
                                                                                                                                                                                                                                                                          },
                                                                                                                                                                                                                                                                          "custom_location": {
                                                                                                                                                                                                                                                                            "confidence": {
                                                                                                                                                                                                                                                                              "Europe": 1.0
                                                                                                                                                                                                                                                                            },
                                                                                                                                                                                                                                                                            "entropy": -1.000088900581841e-12,
                                                                                                                                                                                                                                                                            "value": "Europe"
                                                                                                                                                                                                                                                                          },
                                                                                                                                                                                                                                                                          "num_date": {
                                                                                                                                                                                                                                                                            "confidence": [
                                                                                                                                                                                                                                                                              2021.0698630136985,
                                                                                                                                                                                                                                                                              2021.0698630136985
                                                                                                                                                                                                                                                                            ],
                                                                                                                                                                                                                                                                            "value": 2021.0698630136985
                                                                                                                                                                                                                                                                          },
                                                                                                                                                                                                                                                                          "originating_lab": {
                                                                                                                                                                                                                                                                            "value": "Hospital General Universitario de Alicante - Instituto de Investigaci\u00f3n Sanitaria y Biom\u00e9dica de Alicante"
                                                                                                                                                                                                                                                                          },
                                                                                                                                                                                                                                                                          "pangolin_lineage": {
                                                                                                                                                                                                                                                                            "value": "B.1.177"
                                                                                                                                                                                                                                                                          },
                                                                                                                                                                                                                                                                          "recency": {
                                                                                                                                                                                                                                                                            "value": "One month ago"
                                                                                                                                                                                                                                                                          },
                                                                                                                                                                                                                                                                          "region": {
                                                                                                                                                                                                                                                                            "value": "Europe"
                                                                                                                                                                                                                                                                          },
                                                                                                                                                                                                                                                                          "region_exposure": {
                                                                                                                                                                                                                                                                            "value": "Europe"
                                                                                                                                                                                                                                                                          },

                                                                                                                                                                                                                                                                          "subclade_membership": {
                                                                                                                                                                                                                                                                            "value": "20E (EU1)"
                                                                                                                                                                                                                                                                          },
                                                                                                                                                                                                                                                                          "submitting_lab": {
                                                                                                                                                                                                                                                                            "value": "SeqCOVID-SPAIN consortium/IBV(CSIC)"
                                                                                                                                                                                                                                                                          },
                                                                                                                                                                                                                                                                          "url": "https://www.gisaid.org"
                                                                                                                                                                                                                                                                        }
                                                                                                                                                                                                                                                                      },
                                                                                                                                                                                                                                                                      {
                                                                                                                                                                                                                                                                        "branch_attrs": {
                                                                                                                                                                                                                                                                          "mutations": {}
                                                                                                                                                                                                                                                                        },
                                                                                                                                                                                                                                                                        "name": "Spain/VC-IBV-99016650/2021",
                                                                                                                                                                                                                                                                        "node_attrs": {

                                                                                                                                                                                                                                                                          "author": {
                                                                                                                                                                                                                                                                            "author": "Maripaz Ventero Mart\u00edn et al",
                                                                                                                                                                                                                                                                            "value": "Maripaz Ventero Mart\u00edn et al"
                                                                                                                                                                                                                                                                          },
                                                                                                                                                                                                                                                                          "clade_membership": {
                                                                                                                                                                                                                                                                            "value": "20E (EU1)"
                                                                                                                                                                                                                                                                          },
                                                                                                                                                                                                                                                                          "country": {
                                                                                                                                                                                                                                                                            "value": "Europe"
                                                                                                                                                                                                                                                                          },
                                                                                                                                                                                                                                                                          "div": 16,
                                                                                                                                                                                                                                                                          "division": {
                                                                                                                                                                                                                                                                            "value": "Europe"
                                                                                                                                                                                                                                                                          },
                                                                                                                                                                                                                                                                          "division_exposure": {
                                                                                                                                                                                                                                                                            "value": "Europe"
                                                                                                                                                                                                                                                                          },
                                                                                                                                                                                                                                                                          "gisaid_epi_isl": {
                                                                                                                                                                                                                                                                            "value": "EPI_ISL_961239"
                                                                                                                                                                                                                                                                          },
                                                                                                                                                                                                                                                                          "host": {
                                                                                                                                                                                                                                                                            "value": "Human"
                                                                                                                                                                                                                                                                          },
                                                                                                                                                                                                                                                                          "custom_location": {
                                                                                                                                                                                                                                                                            "confidence": {
                                                                                                                                                                                                                                                                              "Europe": 1.0
                                                                                                                                                                                                                                                                            },
                                                                                                                                                                                                                                                                            "entropy": -1.000088900581841e-12,
                                                                                                                                                                                                                                                                            "value": "Europe"
                                                                                                                                                                                                                                                                          },
                                                                                                                                                                                                                                                                          "num_date": {
                                                                                                                                                                                                                                                                            "confidence": [
                                                                                                                                                                                                                                                                              2021.0698630136985,
                                                                                                                                                                                                                                                                              2021.0698630136985
                                                                                                                                                                                                                                                                            ],
                                                                                                                                                                                                                                                                            "value": 2021.0698630136985
                                                                                                                                                                                                                                                                          },
                                                                                                                                                                                                                                                                          "originating_lab": {
                                                                                                                                                                                                                                                                            "value": "Hospital General Universitario de Alicante - Instituto de Investigaci\u00f3n Sanitaria y Biom\u00e9dica de Alicante"
                                                                                                                                                                                                                                                                          },
                                                                                                                                                                                                                                                                          "pangolin_lineage": {
                                                                                                                                                                                                                                                                            "value": "B.1.177"
                                                                                                                                                                                                                                                                          },
                                                                                                                                                                                                                                                                          "recency": {
                                                                                                                                                                                                                                                                            "value": "One month ago"
                                                                                                                                                                                                                                                                          },
                                                                                                                                                                                                                                                                          "region": {
                                                                                                                                                                                                                                                                            "value": "Europe"
                                                                                                                                                                                                                                                                          },
                                                                                                                                                                                                                                                                          "region_exposure": {
                                                                                                                                                                                                                                                                            "value": "Europe"
                                                                                                                                                                                                                                                                          },

                                                                                                                                                                                                                                                                          "subclade_membership": {
                                                                                                                                                                                                                                                                            "value": "20E (EU1)"
                                                                                                                                                                                                                                                                          },
                                                                                                                                                                                                                                                                          "submitting_lab": {
                                                                                                                                                                                                                                                                            "value": "SeqCOVID-SPAIN consortium/IBV(CSIC)"
                                                                                                                                                                                                                                                                          },
                                                                                                                                                                                                                                                                          "url": "https://www.gisaid.org"
                                                                                                                                                                                                                                                                        }
                                                                                                                                                                                                                                                                      }
                                                                                                                                                                                                                                                                    ],
                                                                                                                                                                                                                                                                    "name": "NODE_0000844",
                                                                                                                                                                                                                                                                    "node_attrs": {
                                                                                                                                                                                                                                                                      "clade_membership": {
                                                                                                                                                                                                                                                                        "value": "20E (EU1)"
                                                                                                                                                                                                                                                                      },
                                                                                                                                                                                                                                                                      "div": 16,
                                                                                                                                                                                                                                                                      "custom_location": {
                                                                                                                                                                                                                                                                        "confidence": {
                                                                                                                                                                                                                                                                          "Asia": 0.0041443858720277595,
                                                                                                                                                                                                                                                                          "Europe": 0.9924855117476966,
                                                                                                                                                                                                                                                                          "South America": 0.0020711359713671846
                                                                                                                                                                                                                                                                        },
                                                                                                                                                                                                                                                                        "entropy": 0.05268045523021385,
                                                                                                                                                                                                                                                                        "value": "Europe"
                                                                                                                                                                                                                                                                      },
                                                                                                                                                                                                                                                                      "num_date": {
                                                                                                                                                                                                                                                                        "confidence": [
                                                                                                                                                                                                                                                                          2020.9458175229088,
                                                                                                                                                                                                                                                                          2021.0650189181513
                                                                                                                                                                                                                                                                        ],
                                                                                                                                                                                                                                                                        "value": 2021.049636323745
                                                                                                                                                                                                                                                                      },
                                                                                                                                                                                                                                                                      "subclade_membership": {
                                                                                                                                                                                                                                                                        "value": "20E (EU1)"
                                                                                                                                                                                                                                                                      }
                                                                                                                                                                                                                                                                    }
                                                                                                                                                                                                                                                                  },
                                                                                                                                                                                                                                                                  {
                                                                                                                                                                                                                                                                    "branch_attrs": {
                                                                                                                                                                                                                                                                      "mutations": {}
                                                                                                                                                                                                                                                                    },
                                                                                                                                                                                                                                                                    "children": [
                                                                                                                                                                                                                                                                      {
                                                                                                                                                                                                                                                                        "branch_attrs": {
                                                                                                                                                                                                                                                                          "labels": {
                                                                                                                                                                                                                                                                            "aa": "N: D348H"
                                                                                                                                                                                                                                                                          },
                                                                                                                                                                                                                                                                          "mutations": {
                                                                                                                                                                                                                                                                            "N": [
                                                                                                                                                                                                                                                                              "D348H"
                                                                                                                                                                                                                                                                            ],
                                                                                                                                                                                                                                                                            "nuc": [
                                                                                                                                                                                                                                                                              "G29315C"
                                                                                                                                                                                                                                                                            ]
                                                                                                                                                                                                                                                                          }
                                                                                                                                                                                                                                                                        },
                                                                                                                                                                                                                                                                        "name": "Spain/MD-IBV-99013230/2020",
                                                                                                                                                                                                                                                                        "node_attrs": {

                                                                                                                                                                                                                                                                          "author": {
                                                                                                                                                                                                                                                                            "author": "Mar\u00eda Rodr\u00edguez-Tejedor et al",
                                                                                                                                                                                                                                                                            "value": "Mar\u00eda Rodr\u00edguez-Tejedor et al"
                                                                                                                                                                                                                                                                          },
                                                                                                                                                                                                                                                                          "clade_membership": {
                                                                                                                                                                                                                                                                            "value": "20E (EU1)"
                                                                                                                                                                                                                                                                          },
                                                                                                                                                                                                                                                                          "country": {
                                                                                                                                                                                                                                                                            "value": "Europe"
                                                                                                                                                                                                                                                                          },
                                                                                                                                                                                                                                                                          "div": 13,
                                                                                                                                                                                                                                                                          "division": {
                                                                                                                                                                                                                                                                            "value": "Europe"
                                                                                                                                                                                                                                                                          },
                                                                                                                                                                                                                                                                          "division_exposure": {
                                                                                                                                                                                                                                                                            "value": "Europe"
                                                                                                                                                                                                                                                                          },
                                                                                                                                                                                                                                                                          "gisaid_epi_isl": {
                                                                                                                                                                                                                                                                            "value": "EPI_ISL_831114"
                                                                                                                                                                                                                                                                          },
                                                                                                                                                                                                                                                                          "host": {
                                                                                                                                                                                                                                                                            "value": "Human"
                                                                                                                                                                                                                                                                          },
                                                                                                                                                                                                                                                                          "custom_location": {
                                                                                                                                                                                                                                                                            "confidence": {
                                                                                                                                                                                                                                                                              "Europe": 1.0
                                                                                                                                                                                                                                                                            },
                                                                                                                                                                                                                                                                            "entropy": -1.000088900581841e-12,
                                                                                                                                                                                                                                                                            "value": "Europe"
                                                                                                                                                                                                                                                                          },
                                                                                                                                                                                                                                                                          "num_date": {
                                                                                                                                                                                                                                                                            "confidence": [
                                                                                                                                                                                                                                                                              2020.8237704918033,
                                                                                                                                                                                                                                                                              2020.8237704918033
                                                                                                                                                                                                                                                                            ],
                                                                                                                                                                                                                                                                            "value": 2020.8237704918033
                                                                                                                                                                                                                                                                          },
                                                                                                                                                                                                                                                                          "originating_lab": {
                                                                                                                                                                                                                                                                            "value": "Hospital Universitario La Paz (Madrid)"
                                                                                                                                                                                                                                                                          },
                                                                                                                                                                                                                                                                          "pangolin_lineage": {
                                                                                                                                                                                                                                                                            "value": "B.1.177"
                                                                                                                                                                                                                                                                          },
                                                                                                                                                                                                                                                                          "recency": {
                                                                                                                                                                                                                                                                            "value": "Older"
                                                                                                                                                                                                                                                                          },
                                                                                                                                                                                                                                                                          "region": {
                                                                                                                                                                                                                                                                            "value": "Europe"
                                                                                                                                                                                                                                                                          },
                                                                                                                                                                                                                                                                          "region_exposure": {
                                                                                                                                                                                                                                                                            "value": "Europe"
                                                                                                                                                                                                                                                                          },

                                                                                                                                                                                                                                                                          "subclade_membership": {
                                                                                                                                                                                                                                                                            "value": "20E (EU1)"
                                                                                                                                                                                                                                                                          },
                                                                                                                                                                                                                                                                          "submitting_lab": {
                                                                                                                                                                                                                                                                            "value": "SeqCOVID-SPAIN consortium/IBV(CSIC)"
                                                                                                                                                                                                                                                                          },
                                                                                                                                                                                                                                                                          "url": "https://www.gisaid.org"
                                                                                                                                                                                                                                                                        }
                                                                                                                                                                                                                                                                      },
                                                                                                                                                                                                                                                                      {
                                                                                                                                                                                                                                                                        "branch_attrs": {
                                                                                                                                                                                                                                                                          "mutations": {}
                                                                                                                                                                                                                                                                        },
                                                                                                                                                                                                                                                                        "children": [
                                                                                                                                                                                                                                                                          {
                                                                                                                                                                                                                                                                            "branch_attrs": {
                                                                                                                                                                                                                                                                              "mutations": {
                                                                                                                                                                                                                                                                                "nuc": [
                                                                                                                                                                                                                                                                                  "C4534T"
                                                                                                                                                                                                                                                                                ]
                                                                                                                                                                                                                                                                              }
                                                                                                                                                                                                                                                                            },
                                                                                                                                                                                                                                                                            "children": [
                                                                                                                                                                                                                                                                              {
                                                                                                                                                                                                                                                                                "branch_attrs": {
                                                                                                                                                                                                                                                                                  "mutations": {}
                                                                                                                                                                                                                                                                                },
                                                                                                                                                                                                                                                                                "name": "England/MILK-B06685/2020",
                                                                                                                                                                                                                                                                                "node_attrs": {
                                                                                                                                                                                                                                                                                  "author": {
                                                                                                                                                                                                                                                                                    "author": "Dave J. Baker et al",
                                                                                                                                                                                                                                                                                    "value": "Dave J. Baker et al"
                                                                                                                                                                                                                                                                                  },
                                                                                                                                                                                                                                                                                  "clade_membership": {
                                                                                                                                                                                                                                                                                    "value": "20E (EU1)"
                                                                                                                                                                                                                                                                                  },
                                                                                                                                                                                                                                                                                  "country": {
                                                                                                                                                                                                                                                                                    "value": "Europe"
                                                                                                                                                                                                                                                                                  },
                                                                                                                                                                                                                                                                                  "div": 13,
                                                                                                                                                                                                                                                                                  "division": {
                                                                                                                                                                                                                                                                                    "value": "Europe"
                                                                                                                                                                                                                                                                                  },
                                                                                                                                                                                                                                                                                  "division_exposure": {
                                                                                                                                                                                                                                                                                    "value": "Europe"
                                                                                                                                                                                                                                                                                  },
                                                                                                                                                                                                                                                                                  "gisaid_epi_isl": {
                                                                                                                                                                                                                                                                                    "value": "EPI_ISL_651226"
                                                                                                                                                                                                                                                                                  },
                                                                                                                                                                                                                                                                                  "host": {
                                                                                                                                                                                                                                                                                    "value": "Human"
                                                                                                                                                                                                                                                                                  },
                                                                                                                                                                                                                                                                                  "custom_location": {
                                                                                                                                                                                                                                                                                    "confidence": {
                                                                                                                                                                                                                                                                                      "Europe": 1.0
                                                                                                                                                                                                                                                                                    },
                                                                                                                                                                                                                                                                                    "entropy": -1.000088900581841e-12,
                                                                                                                                                                                                                                                                                    "value": "Europe"
                                                                                                                                                                                                                                                                                  },
                                                                                                                                                                                                                                                                                  "num_date": {
                                                                                                                                                                                                                                                                                    "confidence": [
                                                                                                                                                                                                                                                                                      2020.8265027322404,
                                                                                                                                                                                                                                                                                      2020.8265027322404
                                                                                                                                                                                                                                                                                    ],
                                                                                                                                                                                                                                                                                    "value": 2020.8265027322404
                                                                                                                                                                                                                                                                                  },
                                                                                                                                                                                                                                                                                  "originating_lab": {
                                                                                                                                                                                                                                                                                    "value": "Quadram Institute Bioscience"
                                                                                                                                                                                                                                                                                  },
                                                                                                                                                                                                                                                                                  "pangolin_lineage": {
                                                                                                                                                                                                                                                                                    "value": "B.1.177"
                                                                                                                                                                                                                                                                                  },
                                                                                                                                                                                                                                                                                  "recency": {
                                                                                                                                                                                                                                                                                    "value": "Older"
                                                                                                                                                                                                                                                                                  },
                                                                                                                                                                                                                                                                                  "region": {
                                                                                                                                                                                                                                                                                    "value": "Europe"
                                                                                                                                                                                                                                                                                  },
                                                                                                                                                                                                                                                                                  "region_exposure": {
                                                                                                                                                                                                                                                                                    "value": "Europe"
                                                                                                                                                                                                                                                                                  },
                                                                                                                                                                                                                                                                                  "subclade_membership": {
                                                                                                                                                                                                                                                                                    "value": "20E (EU1)"
                                                                                                                                                                                                                                                                                  },
                                                                                                                                                                                                                                                                                  "submitting_lab": {
                                                                                                                                                                                                                                                                                    "value": "COVID-19 Genomics UK (COG-UK) Consortium"
                                                                                                                                                                                                                                                                                  },
                                                                                                                                                                                                                                                                                  "url": "https://www.gisaid.org"
                                                                                                                                                                                                                                                                                }
                                                                                                                                                                                                                                                                              },
                                                                                                                                                                                                                                                                              {
                                                                                                                                                                                                                                                                                "branch_attrs": {
                                                                                                                                                                                                                                                                                  "mutations": {
                                                                                                                                                                                                                                                                                    "nuc": [
                                                                                                                                                                                                                                                                                      "G29736T"
                                                                                                                                                                                                                                                                                    ]
                                                                                                                                                                                                                                                                                  }
                                                                                                                                                                                                                                                                                },
                                                                                                                                                                                                                                                                                "name": "Norway/7084/2020",
                                                                                                                                                                                                                                                                                "node_attrs": {
                                                                                                                                                                                                                                                                                  "author": {
                                                                                                                                                                                                                                                                                    "author": "Kathrine Stene-Johansen et al",
                                                                                                                                                                                                                                                                                    "value": "Kathrine Stene-Johansen et al"
                                                                                                                                                                                                                                                                                  },
                                                                                                                                                                                                                                                                                  "clade_membership": {
                                                                                                                                                                                                                                                                                    "value": "20E (EU1)"
                                                                                                                                                                                                                                                                                  },
                                                                                                                                                                                                                                                                                  "country": {
                                                                                                                                                                                                                                                                                    "value": "Europe"
                                                                                                                                                                                                                                                                                  },
                                                                                                                                                                                                                                                                                  "div": 14,
                                                                                                                                                                                                                                                                                  "division": {
                                                                                                                                                                                                                                                                                    "value": "Europe"
                                                                                                                                                                                                                                                                                  },
                                                                                                                                                                                                                                                                                  "division_exposure": {
                                                                                                                                                                                                                                                                                    "value": "Europe"
                                                                                                                                                                                                                                                                                  },
                                                                                                                                                                                                                                                                                  "gisaid_epi_isl": {
                                                                                                                                                                                                                                                                                    "value": "EPI_ISL_796712"
                                                                                                                                                                                                                                                                                  },
                                                                                                                                                                                                                                                                                  "host": {
                                                                                                                                                                                                                                                                                    "value": "Human"
                                                                                                                                                                                                                                                                                  },
                                                                                                                                                                                                                                                                                  "custom_location": {
                                                                                                                                                                                                                                                                                    "confidence": {
                                                                                                                                                                                                                                                                                      "Europe": 1.0
                                                                                                                                                                                                                                                                                    },
                                                                                                                                                                                                                                                                                    "entropy": -1.000088900581841e-12,
                                                                                                                                                                                                                                                                                    "value": "Europe"
                                                                                                                                                                                                                                                                                  },
                                                                                                                                                                                                                                                                                  "num_date": {
                                                                                                                                                                                                                                                                                    "confidence": [
                                                                                                                                                                                                                                                                                      2020.974043715847,
                                                                                                                                                                                                                                                                                      2020.974043715847
                                                                                                                                                                                                                                                                                    ],
                                                                                                                                                                                                                                                                                    "value": 2020.974043715847
                                                                                                                                                                                                                                                                                  },
                                                                                                                                                                                                                                                                                  "originating_lab": {
                                                                                                                                                                                                                                                                                    "value": "Akershus University Hospital, Department for Microbiology and Infectious Disease Control"
                                                                                                                                                                                                                                                                                  },
                                                                                                                                                                                                                                                                                  "pangolin_lineage": {
                                                                                                                                                                                                                                                                                    "value": "B.1.177"
                                                                                                                                                                                                                                                                                  },
                                                                                                                                                                                                                                                                                  "recency": {
                                                                                                                                                                                                                                                                                    "value": "Older"
                                                                                                                                                                                                                                                                                  },
                                                                                                                                                                                                                                                                                  "region": {
                                                                                                                                                                                                                                                                                    "value": "Europe"
                                                                                                                                                                                                                                                                                  },
                                                                                                                                                                                                                                                                                  "region_exposure": {
                                                                                                                                                                                                                                                                                    "value": "Europe"
                                                                                                                                                                                                                                                                                  },
                                                                                                                                                                                                                                                                                  "subclade_membership": {
                                                                                                                                                                                                                                                                                    "value": "20E (EU1)"
                                                                                                                                                                                                                                                                                  },
                                                                                                                                                                                                                                                                                  "submitting_lab": {
                                                                                                                                                                                                                                                                                    "value": "Norwegian Institute of Public Health, Department of Virology"
                                                                                                                                                                                                                                                                                  },
                                                                                                                                                                                                                                                                                  "url": "https://www.gisaid.org"
                                                                                                                                                                                                                                                                                }
                                                                                                                                                                                                                                                                              }
                                                                                                                                                                                                                                                                            ],
                                                                                                                                                                                                                                                                            "name": "NODE_0000839",
                                                                                                                                                                                                                                                                            "node_attrs": {
                                                                                                                                                                                                                                                                              "clade_membership": {
                                                                                                                                                                                                                                                                                "value": "20E (EU1)"
                                                                                                                                                                                                                                                                              },
                                                                                                                                                                                                                                                                              "div": 13,
                                                                                                                                                                                                                                                                              "custom_location": {
                                                                                                                                                                                                                                                                                "confidence": {
                                                                                                                                                                                                                                                                                  "Asia": 0.003377295425082941,
                                                                                                                                                                                                                                                                                  "Europe": 0.9933478229335032,
                                                                                                                                                                                                                                                                                  "South America": 0.0020002476946238876
                                                                                                                                                                                                                                                                                },
                                                                                                                                                                                                                                                                                "entropy": 0.04778484213654782,
                                                                                                                                                                                                                                                                                "value": "Europe"
                                                                                                                                                                                                                                                                              },
                                                                                                                                                                                                                                                                              "num_date": {
                                                                                                                                                                                                                                                                                "confidence": [
                                                                                                                                                                                                                                                                                  2020.7991081228088,
                                                                                                                                                                                                                                                                                  2020.8265027322404
                                                                                                                                                                                                                                                                                ],
                                                                                                                                                                                                                                                                                "value": 2020.8265027322404
                                                                                                                                                                                                                                                                              },
                                                                                                                                                                                                                                                                              "subclade_membership": {
                                                                                                                                                                                                                                                                                "value": "20E (EU1)"
                                                                                                                                                                                                                                                                              }
                                                                                                                                                                                                                                                                            }
                                                                                                                                                                                                                                                                          },
                                                                                                                                                                                                                                                                          {
                                                                                                                                                                                                                                                                            "branch_attrs": {
                                                                                                                                                                                                                                                                              "mutations": {}
                                                                                                                                                                                                                                                                            },
                                                                                                                                                                                                                                                                            "children": [
                                                                                                                                                                                                                                                                              {
                                                                                                                                                                                                                                                                                "branch_attrs": {
                                                                                                                                                                                                                                                                                  "mutations": {
                                                                                                                                                                                                                                                                                    "nuc": [
                                                                                                                                                                                                                                                                                      "A18840G"
                                                                                                                                                                                                                                                                                    ]
                                                                                                                                                                                                                                                                                  }
                                                                                                                                                                                                                                                                                },
                                                                                                                                                                                                                                                                                "children": [
                                                                                                                                                                                                                                                                                  {
                                                                                                                                                                                                                                                                                    "branch_attrs": {
                                                                                                                                                                                                                                                                                      "labels": {
                                                                                                                                                                                                                                                                                        "aa": "ORF1a: L552I"
                                                                                                                                                                                                                                                                                      },
                                                                                                                                                                                                                                                                                      "mutations": {
                                                                                                                                                                                                                                                                                        "ORF1a": [
                                                                                                                                                                                                                                                                                          "L552I"
                                                                                                                                                                                                                                                                                        ],
                                                                                                                                                                                                                                                                                        "nuc": [
                                                                                                                                                                                                                                                                                          "C1919A"
                                                                                                                                                                                                                                                                                        ]
                                                                                                                                                                                                                                                                                      }
                                                                                                                                                                                                                                                                                    },
                                                                                                                                                                                                                                                                                    "name": "Italy/CAM-CRGS-367/2020",
                                                                                                                                                                                                                                                                                    "node_attrs": {
                                                                                                                                                                                                                                                                                      "author": {
                                                                                                                                                                                                                                                                                        "author": "Giorgio Giurato et al",
                                                                                                                                                                                                                                                                                        "value": "Giorgio Giurato et al"
                                                                                                                                                                                                                                                                                      },
                                                                                                                                                                                                                                                                                      "clade_membership": {
                                                                                                                                                                                                                                                                                        "value": "20E (EU1)"
                                                                                                                                                                                                                                                                                      },
                                                                                                                                                                                                                                                                                      "country": {
                                                                                                                                                                                                                                                                                        "value": "Europe"
                                                                                                                                                                                                                                                                                      },
                                                                                                                                                                                                                                                                                      "div": 14,
                                                                                                                                                                                                                                                                                      "division": {
                                                                                                                                                                                                                                                                                        "value": "Europe"
                                                                                                                                                                                                                                                                                      },
                                                                                                                                                                                                                                                                                      "division_exposure": {
                                                                                                                                                                                                                                                                                        "value": "Europe"
                                                                                                                                                                                                                                                                                      },
                                                                                                                                                                                                                                                                                      "gisaid_epi_isl": {
                                                                                                                                                                                                                                                                                        "value": "EPI_ISL_954190"
                                                                                                                                                                                                                                                                                      },
                                                                                                                                                                                                                                                                                      "host": {
                                                                                                                                                                                                                                                                                        "value": "Human"
                                                                                                                                                                                                                                                                                      },
                                                                                                                                                                                                                                                                                      "custom_location": {
                                                                                                                                                                                                                                                                                        "confidence": {
                                                                                                                                                                                                                                                                                          "Europe": 1.0
                                                                                                                                                                                                                                                                                        },
                                                                                                                                                                                                                                                                                        "entropy": -1.000088900581841e-12,
                                                                                                                                                                                                                                                                                        "value": "Europe"
                                                                                                                                                                                                                                                                                      },
                                                                                                                                                                                                                                                                                      "num_date": {
                                                                                                                                                                                                                                                                                        "confidence": [
                                                                                                                                                                                                                                                                                          2020.8401639344263,
                                                                                                                                                                                                                                                                                          2020.8401639344263
                                                                                                                                                                                                                                                                                        ],
                                                                                                                                                                                                                                                                                        "value": 2020.8401639344263
                                                                                                                                                                                                                                                                                      },
                                                                                                                                                                                                                                                                                      "originating_lab": {
                                                                                                                                                                                                                                                                                        "value": "1.AO Universitaria 'S. Giovanni di Dio e Ruggi D'Aragona, Scuola Medica Salernitana' Hospital / 2.UOC di Virologia e Microbiologia, Universit\u00e0 della Campania 'L. Vanvitelli' / 3.AO Universitaria 'Federico II' Napoli Hospital / 4.AORN 'San Giuseppe Moscati' Avellino Hospital / 5.AO 'San Pio - presidio G. Rummo' Benevento Hospital / 6.AO 'Sant'Anna e San Sebastiano' Caserta Hospital / 7.PO 'Maria Santissima Addolorata' Eboli Hospital / 8.Biogem Istituto di Ricerche Genetiche"
                                                                                                                                                                                                                                                                                      },
                                                                                                                                                                                                                                                                                      "pangolin_lineage": {
                                                                                                                                                                                                                                                                                        "value": "B.1.177"
                                                                                                                                                                                                                                                                                      },
                                                                                                                                                                                                                                                                                      "recency": {
                                                                                                                                                                                                                                                                                        "value": "One month ago"
                                                                                                                                                                                                                                                                                      },
                                                                                                                                                                                                                                                                                      "region": {
                                                                                                                                                                                                                                                                                        "value": "Europe"
                                                                                                                                                                                                                                                                                      },
                                                                                                                                                                                                                                                                                      "region_exposure": {
                                                                                                                                                                                                                                                                                        "value": "Europe"
                                                                                                                                                                                                                                                                                      },
                                                                                                                                                                                                                                                                                      "sex": {
                                                                                                                                                                                                                                                                                        "value": "unknow"
                                                                                                                                                                                                                                                                                      },
                                                                                                                                                                                                                                                                                      "subclade_membership": {
                                                                                                                                                                                                                                                                                        "value": "20E (EU1)"
                                                                                                                                                                                                                                                                                      },
                                                                                                                                                                                                                                                                                      "submitting_lab": {
                                                                                                                                                                                                                                                                                        "value": "1. Genome Research Center for Health (CRGS) / 2. Laboratory of Molecular Medicine and Genomics(LMMGe) / 3. Center for Research in Pure and Applied Mathematics (CRMPA)"
                                                                                                                                                                                                                                                                                      },
                                                                                                                                                                                                                                                                                      "url": "https://www.gisaid.org"
                                                                                                                                                                                                                                                                                    }
                                                                                                                                                                                                                                                                                  },
                                                                                                                                                                                                                                                                                  {
                                                                                                                                                                                                                                                                                    "branch_attrs": {
                                                                                                                                                                                                                                                                                      "mutations": {}
                                                                                                                                                                                                                                                                                    },
                                                                                                                                                                                                                                                                                    "children": [
                                                                                                                                                                                                                                                                                      {
                                                                                                                                                                                                                                                                                        "branch_attrs": {
                                                                                                                                                                                                                                                                                          "mutations": {}
                                                                                                                                                                                                                                                                                        },
                                                                                                                                                                                                                                                                                        "name": "Italy/CAM-TIGEM-1240/2020",
                                                                                                                                                                                                                                                                                        "node_attrs": {

                                                                                                                                                                                                                                                                                          "author": {
                                                                                                                                                                                                                                                                                            "author": "Antonio Grimaldi et al",
                                                                                                                                                                                                                                                                                            "value": "Antonio Grimaldi et al"
                                                                                                                                                                                                                                                                                          },
                                                                                                                                                                                                                                                                                          "clade_membership": {
                                                                                                                                                                                                                                                                                            "value": "20E (EU1)"
                                                                                                                                                                                                                                                                                          },
                                                                                                                                                                                                                                                                                          "country": {
                                                                                                                                                                                                                                                                                            "value": "Europe"
                                                                                                                                                                                                                                                                                          },
                                                                                                                                                                                                                                                                                          "div": 13,
                                                                                                                                                                                                                                                                                          "division": {
                                                                                                                                                                                                                                                                                            "value": "Europe"
                                                                                                                                                                                                                                                                                          },
                                                                                                                                                                                                                                                                                          "division_exposure": {
                                                                                                                                                                                                                                                                                            "value": "Europe"
                                                                                                                                                                                                                                                                                          },
                                                                                                                                                                                                                                                                                          "gisaid_epi_isl": {
                                                                                                                                                                                                                                                                                            "value": "EPI_ISL_1086090"
                                                                                                                                                                                                                                                                                          },
                                                                                                                                                                                                                                                                                          "host": {
                                                                                                                                                                                                                                                                                            "value": "Human"
                                                                                                                                                                                                                                                                                          },
                                                                                                                                                                                                                                                                                          "custom_location": {
                                                                                                                                                                                                                                                                                            "confidence": {
                                                                                                                                                                                                                                                                                              "Europe": 1.0
                                                                                                                                                                                                                                                                                            },
                                                                                                                                                                                                                                                                                            "entropy": -1.000088900581841e-12,
                                                                                                                                                                                                                                                                                            "value": "Europe"
                                                                                                                                                                                                                                                                                          },
                                                                                                                                                                                                                                                                                          "num_date": {
                                                                                                                                                                                                                                                                                            "confidence": [
                                                                                                                                                                                                                                                                                              2020.8811475409836,
                                                                                                                                                                                                                                                                                              2020.8811475409836
                                                                                                                                                                                                                                                                                            ],
                                                                                                                                                                                                                                                                                            "value": 2020.8811475409836
                                                                                                                                                                                                                                                                                          },
                                                                                                                                                                                                                                                                                          "originating_lab": {
                                                                                                                                                                                                                                                                                            "value": "IZSM"
                                                                                                                                                                                                                                                                                          },
                                                                                                                                                                                                                                                                                          "pangolin_lineage": {
                                                                                                                                                                                                                                                                                            "value": "B.1.177"
                                                                                                                                                                                                                                                                                          },
                                                                                                                                                                                                                                                                                          "recency": {
                                                                                                                                                                                                                                                                                            "value": "3-7 days ago"
                                                                                                                                                                                                                                                                                          },
                                                                                                                                                                                                                                                                                          "region": {
                                                                                                                                                                                                                                                                                            "value": "Europe"
                                                                                                                                                                                                                                                                                          },
                                                                                                                                                                                                                                                                                          "region_exposure": {
                                                                                                                                                                                                                                                                                            "value": "Europe"
                                                                                                                                                                                                                                                                                          },

                                                                                                                                                                                                                                                                                          "subclade_membership": {
                                                                                                                                                                                                                                                                                            "value": "20E (EU1)"
                                                                                                                                                                                                                                                                                          },
                                                                                                                                                                                                                                                                                          "submitting_lab": {
                                                                                                                                                                                                                                                                                            "value": "TIGEM"
                                                                                                                                                                                                                                                                                          },
                                                                                                                                                                                                                                                                                          "url": "https://www.gisaid.org"
                                                                                                                                                                                                                                                                                        }
                                                                                                                                                                                                                                                                                      },
                                                                                                                                                                                                                                                                                      {
                                                                                                                                                                                                                                                                                        "branch_attrs": {
                                                                                                                                                                                                                                                                                          "mutations": {}
                                                                                                                                                                                                                                                                                        },
                                                                                                                                                                                                                                                                                        "children": [
                                                                                                                                                                                                                                                                                          {
                                                                                                                                                                                                                                                                                            "branch_attrs": {
                                                                                                                                                                                                                                                                                              "labels": {
                                                                                                                                                                                                                                                                                                "aa": "ORF3a: S60F, V112F; ORF8: N89S"
                                                                                                                                                                                                                                                                                              },
                                                                                                                                                                                                                                                                                              "mutations": {
                                                                                                                                                                                                                                                                                                "ORF3a": [
                                                                                                                                                                                                                                                                                                  "S60F",
                                                                                                                                                                                                                                                                                                  "V112F"
                                                                                                                                                                                                                                                                                                ],
                                                                                                                                                                                                                                                                                                "ORF8": [
                                                                                                                                                                                                                                                                                                  "N89S"
                                                                                                                                                                                                                                                                                                ],
                                                                                                                                                                                                                                                                                                "nuc": [
                                                                                                                                                                                                                                                                                                  "C25571T",
                                                                                                                                                                                                                                                                                                  "G25726T",
                                                                                                                                                                                                                                                                                                  "A28159G"
                                                                                                                                                                                                                                                                                                ]
                                                                                                                                                                                                                                                                                              }
                                                                                                                                                                                                                                                                                            },
                                                                                                                                                                                                                                                                                            "name": "Italy/CAM-AMES-4-58/2021",
                                                                                                                                                                                                                                                                                            "node_attrs": {

                                                                                                                                                                                                                                                                                              "author": {
                                                                                                                                                                                                                                                                                                "author": "\"Giovanni Savarese et al",
                                                                                                                                                                                                                                                                                                "value": "\"Giovanni Savarese et al"
                                                                                                                                                                                                                                                                                              },
                                                                                                                                                                                                                                                                                              "clade_membership": {
                                                                                                                                                                                                                                                                                                "value": "20E (EU1)"
                                                                                                                                                                                                                                                                                              },
                                                                                                                                                                                                                                                                                              "country": {
                                                                                                                                                                                                                                                                                                "value": "Europe"
                                                                                                                                                                                                                                                                                              },
                                                                                                                                                                                                                                                                                              "div": 16,
                                                                                                                                                                                                                                                                                              "division": {
                                                                                                                                                                                                                                                                                                "value": "Europe"
                                                                                                                                                                                                                                                                                              },
                                                                                                                                                                                                                                                                                              "division_exposure": {
                                                                                                                                                                                                                                                                                                "value": "Europe"
                                                                                                                                                                                                                                                                                              },
                                                                                                                                                                                                                                                                                              "gisaid_epi_isl": {
                                                                                                                                                                                                                                                                                                "value": "EPI_ISL_1085052"
                                                                                                                                                                                                                                                                                              },
                                                                                                                                                                                                                                                                                              "host": {
                                                                                                                                                                                                                                                                                                "value": "Human"
                                                                                                                                                                                                                                                                                              },
                                                                                                                                                                                                                                                                                              "custom_location": {
                                                                                                                                                                                                                                                                                                "confidence": {
                                                                                                                                                                                                                                                                                                  "Europe": 1.0
                                                                                                                                                                                                                                                                                                },
                                                                                                                                                                                                                                                                                                "entropy": -1.000088900581841e-12,
                                                                                                                                                                                                                                                                                                "value": "Europe"
                                                                                                                                                                                                                                                                                              },
                                                                                                                                                                                                                                                                                              "num_date": {
                                                                                                                                                                                                                                                                                                "confidence": [
                                                                                                                                                                                                                                                                                                  2021.1164383561643,
                                                                                                                                                                                                                                                                                                  2021.1164383561643
                                                                                                                                                                                                                                                                                                ],
                                                                                                                                                                                                                                                                                                "value": 2021.1164383561643
                                                                                                                                                                                                                                                                                              },
                                                                                                                                                                                                                                                                                              "originating_lab": {
                                                                                                                                                                                                                                                                                                "value": "ASL Napoli 1 Centro"
                                                                                                                                                                                                                                                                                              },
                                                                                                                                                                                                                                                                                              "pangolin_lineage": {
                                                                                                                                                                                                                                                                                                "value": "B.1.177"
                                                                                                                                                                                                                                                                                              },
                                                                                                                                                                                                                                                                                              "recency": {
                                                                                                                                                                                                                                                                                                "value": "3-7 days ago"
                                                                                                                                                                                                                                                                                              },
                                                                                                                                                                                                                                                                                              "region": {
                                                                                                                                                                                                                                                                                                "value": "Europe"
                                                                                                                                                                                                                                                                                              },
                                                                                                                                                                                                                                                                                              "region_exposure": {
                                                                                                                                                                                                                                                                                                "value": "Europe"
                                                                                                                                                                                                                                                                                              },

                                                                                                                                                                                                                                                                                              "subclade_membership": {
                                                                                                                                                                                                                                                                                                "value": "20E (EU1)"
                                                                                                                                                                                                                                                                                              },
                                                                                                                                                                                                                                                                                              "submitting_lab": {
                                                                                                                                                                                                                                                                                                "value": "AMES Centro Polidiagnostico Strumentale S.r.l."
                                                                                                                                                                                                                                                                                              },
                                                                                                                                                                                                                                                                                              "url": "https://www.gisaid.org"
                                                                                                                                                                                                                                                                                            }
                                                                                                                                                                                                                                                                                          },
                                                                                                                                                                                                                                                                                          {
                                                                                                                                                                                                                                                                                            "branch_attrs": {
                                                                                                                                                                                                                                                                                              "mutations": {}
                                                                                                                                                                                                                                                                                            },
                                                                                                                                                                                                                                                                                            "children": [
                                                                                                                                                                                                                                                                                              {
                                                                                                                                                                                                                                                                                                "branch_attrs": {
                                                                                                                                                                                                                                                                                                  "labels": {
                                                                                                                                                                                                                                                                                                    "aa": "N: S193I"
                                                                                                                                                                                                                                                                                                  },
                                                                                                                                                                                                                                                                                                  "mutations": {
                                                                                                                                                                                                                                                                                                    "N": [
                                                                                                                                                                                                                                                                                                      "S193I"
                                                                                                                                                                                                                                                                                                    ],
                                                                                                                                                                                                                                                                                                    "nuc": [
                                                                                                                                                                                                                                                                                                      "G28851T"
                                                                                                                                                                                                                                                                                                    ]
                                                                                                                                                                                                                                                                                                  }
                                                                                                                                                                                                                                                                                                },
                                                                                                                                                                                                                                                                                                "name": "Italy/CAM-CRGS-437/2021",
                                                                                                                                                                                                                                                                                                "node_attrs": {
                                                                                                                                                                                                                                                                                                  "author": {
                                                                                                                                                                                                                                                                                                    "author": "Giorgio Giurato et al",
                                                                                                                                                                                                                                                                                                    "value": "Giorgio Giurato et al"
                                                                                                                                                                                                                                                                                                  },
                                                                                                                                                                                                                                                                                                  "clade_membership": {
                                                                                                                                                                                                                                                                                                    "value": "20E (EU1)"
                                                                                                                                                                                                                                                                                                  },
                                                                                                                                                                                                                                                                                                  "country": {
                                                                                                                                                                                                                                                                                                    "value": "Europe"
                                                                                                                                                                                                                                                                                                  },
                                                                                                                                                                                                                                                                                                  "div": 14,
                                                                                                                                                                                                                                                                                                  "division": {
                                                                                                                                                                                                                                                                                                    "value": "Europe"
                                                                                                                                                                                                                                                                                                  },
                                                                                                                                                                                                                                                                                                  "division_exposure": {
                                                                                                                                                                                                                                                                                                    "value": "Europe"
                                                                                                                                                                                                                                                                                                  },
                                                                                                                                                                                                                                                                                                  "gisaid_epi_isl": {
                                                                                                                                                                                                                                                                                                    "value": "EPI_ISL_1013569"
                                                                                                                                                                                                                                                                                                  },
                                                                                                                                                                                                                                                                                                  "host": {
                                                                                                                                                                                                                                                                                                    "value": "Human"
                                                                                                                                                                                                                                                                                                  },
                                                                                                                                                                                                                                                                                                  "custom_location": {
                                                                                                                                                                                                                                                                                                    "confidence": {
                                                                                                                                                                                                                                                                                                      "Europe": 1.0
                                                                                                                                                                                                                                                                                                    },
                                                                                                                                                                                                                                                                                                    "entropy": -1.000088900581841e-12,
                                                                                                                                                                                                                                                                                                    "value": "Europe"
                                                                                                                                                                                                                                                                                                  },
                                                                                                                                                                                                                                                                                                  "num_date": {
                                                                                                                                                                                                                                                                                                    "confidence": [
                                                                                                                                                                                                                                                                                                      2021.0287671232877,
                                                                                                                                                                                                                                                                                                      2021.0287671232877
                                                                                                                                                                                                                                                                                                    ],
                                                                                                                                                                                                                                                                                                    "value": 2021.0287671232877
                                                                                                                                                                                                                                                                                                  },
                                                                                                                                                                                                                                                                                                  "originating_lab": {
                                                                                                                                                                                                                                                                                                    "value": "1.AO Universitaria 'S. Giovanni di Dio e Ruggi D'Aragona, Scuola Medica Salernitana' Hospital / 2.UOC di Virologia e Microbiologia, Universit\u00e0 della Campania 'L. Vanvitelli' / 3.AO Universitaria 'Federico II' Napoli Hospital / 4.AORN 'San Giuseppe Moscati' Avellino Hospital / 5.AO 'San Pio - presidio G. Rummo' Benevento Hospital / 6.AO 'Sant'Anna e San Sebastiano' Caserta Hospital / 7.PO 'Maria Santissima Addolorata' Eboli Hospital / 8.Biogem Istituto di Ricerche Genetiche"
                                                                                                                                                                                                                                                                                                  },
                                                                                                                                                                                                                                                                                                  "pangolin_lineage": {
                                                                                                                                                                                                                                                                                                    "value": "B.1.177"
                                                                                                                                                                                                                                                                                                  },
                                                                                                                                                                                                                                                                                                  "recency": {
                                                                                                                                                                                                                                                                                                    "value": "One month ago"
                                                                                                                                                                                                                                                                                                  },
                                                                                                                                                                                                                                                                                                  "region": {
                                                                                                                                                                                                                                                                                                    "value": "Europe"
                                                                                                                                                                                                                                                                                                  },
                                                                                                                                                                                                                                                                                                  "region_exposure": {
                                                                                                                                                                                                                                                                                                    "value": "Europe"
                                                                                                                                                                                                                                                                                                  },
                                                                                                                                                                                                                                                                                                  "sex": {
                                                                                                                                                                                                                                                                                                    "value": "unknow"
                                                                                                                                                                                                                                                                                                  },
                                                                                                                                                                                                                                                                                                  "subclade_membership": {
                                                                                                                                                                                                                                                                                                    "value": "20E (EU1)"
                                                                                                                                                                                                                                                                                                  },
                                                                                                                                                                                                                                                                                                  "submitting_lab": {
                                                                                                                                                                                                                                                                                                    "value": "1. Genome Research Center for Health (CRGS) / 2. Laboratory of Molecular Medicine and Genomics(LMMGe) / 3. Center for Research in Pure and Applied Mathematics (CRMPA)"
                                                                                                                                                                                                                                                                                                  },
                                                                                                                                                                                                                                                                                                  "url": "https://www.gisaid.org"
                                                                                                                                                                                                                                                                                                }
                                                                                                                                                                                                                                                                                              },
                                                                                                                                                                                                                                                                                              {
                                                                                                                                                                                                                                                                                                "branch_attrs": {
                                                                                                                                                                                                                                                                                                  "mutations": {}
                                                                                                                                                                                                                                                                                                },
                                                                                                                                                                                                                                                                                                "children": [
                                                                                                                                                                                                                                                                                                  {
                                                                                                                                                                                                                                                                                                    "branch_attrs": {
                                                                                                                                                                                                                                                                                                      "mutations": {}
                                                                                                                                                                                                                                                                                                    },
                                                                                                                                                                                                                                                                                                    "name": "Italy/CAM-CRGS-434/2021",
                                                                                                                                                                                                                                                                                                    "node_attrs": {
                                                                                                                                                                                                                                                                                                      "author": {
                                                                                                                                                                                                                                                                                                        "author": "Giorgio Giurato et al",
                                                                                                                                                                                                                                                                                                        "value": "Giorgio Giurato et al"
                                                                                                                                                                                                                                                                                                      },
                                                                                                                                                                                                                                                                                                      "clade_membership": {
                                                                                                                                                                                                                                                                                                        "value": "20E (EU1)"
                                                                                                                                                                                                                                                                                                      },
                                                                                                                                                                                                                                                                                                      "country": {
                                                                                                                                                                                                                                                                                                        "value": "Europe"
                                                                                                                                                                                                                                                                                                      },
                                                                                                                                                                                                                                                                                                      "div": 13,
                                                                                                                                                                                                                                                                                                      "division": {
                                                                                                                                                                                                                                                                                                        "value": "Europe"
                                                                                                                                                                                                                                                                                                      },
                                                                                                                                                                                                                                                                                                      "division_exposure": {
                                                                                                                                                                                                                                                                                                        "value": "Europe"
                                                                                                                                                                                                                                                                                                      },
                                                                                                                                                                                                                                                                                                      "gisaid_epi_isl": {
                                                                                                                                                                                                                                                                                                        "value": "EPI_ISL_1013566"
                                                                                                                                                                                                                                                                                                      },
                                                                                                                                                                                                                                                                                                      "host": {
                                                                                                                                                                                                                                                                                                        "value": "Human"
                                                                                                                                                                                                                                                                                                      },
                                                                                                                                                                                                                                                                                                      "custom_location": {
                                                                                                                                                                                                                                                                                                        "confidence": {
                                                                                                                                                                                                                                                                                                          "Europe": 1.0
                                                                                                                                                                                                                                                                                                        },
                                                                                                                                                                                                                                                                                                        "entropy": -1.000088900581841e-12,
                                                                                                                                                                                                                                                                                                        "value": "Europe"
                                                                                                                                                                                                                                                                                                      },
                                                                                                                                                                                                                                                                                                      "num_date": {
                                                                                                                                                                                                                                                                                                        "confidence": [
                                                                                                                                                                                                                                                                                                          2021.0287671232877,
                                                                                                                                                                                                                                                                                                          2021.0287671232877
                                                                                                                                                                                                                                                                                                        ],
                                                                                                                                                                                                                                                                                                        "value": 2021.0287671232877
                                                                                                                                                                                                                                                                                                      },
                                                                                                                                                                                                                                                                                                      "originating_lab": {
                                                                                                                                                                                                                                                                                                        "value": "1.AO Universitaria 'S. Giovanni di Dio e Ruggi D'Aragona, Scuola Medica Salernitana' Hospital / 2.UOC di Virologia e Microbiologia, Universit\u00e0 della Campania 'L. Vanvitelli' / 3.AO Universitaria 'Federico II' Napoli Hospital / 4.AORN 'San Giuseppe Moscati' Avellino Hospital / 5.AO 'San Pio - presidio G. Rummo' Benevento Hospital / 6.AO 'Sant'Anna e San Sebastiano' Caserta Hospital / 7.PO 'Maria Santissima Addolorata' Eboli Hospital / 8.Biogem Istituto di Ricerche Genetiche"
                                                                                                                                                                                                                                                                                                      },
                                                                                                                                                                                                                                                                                                      "pangolin_lineage": {
                                                                                                                                                                                                                                                                                                        "value": "B.1.177"
                                                                                                                                                                                                                                                                                                      },
                                                                                                                                                                                                                                                                                                      "recency": {
                                                                                                                                                                                                                                                                                                        "value": "One month ago"
                                                                                                                                                                                                                                                                                                      },
                                                                                                                                                                                                                                                                                                      "region": {
                                                                                                                                                                                                                                                                                                        "value": "Europe"
                                                                                                                                                                                                                                                                                                      },
                                                                                                                                                                                                                                                                                                      "region_exposure": {
                                                                                                                                                                                                                                                                                                        "value": "Europe"
                                                                                                                                                                                                                                                                                                      },
                                                                                                                                                                                                                                                                                                      "sex": {
                                                                                                                                                                                                                                                                                                        "value": "unknow"
                                                                                                                                                                                                                                                                                                      },
                                                                                                                                                                                                                                                                                                      "subclade_membership": {
                                                                                                                                                                                                                                                                                                        "value": "20E (EU1)"
                                                                                                                                                                                                                                                                                                      },
                                                                                                                                                                                                                                                                                                      "submitting_lab": {
                                                                                                                                                                                                                                                                                                        "value": "1. Genome Research Center for Health (CRGS) / 2. Laboratory of Molecular Medicine and Genomics(LMMGe) / 3. Center for Research in Pure and Applied Mathematics (CRMPA)"
                                                                                                                                                                                                                                                                                                      },
                                                                                                                                                                                                                                                                                                      "url": "https://www.gisaid.org"
                                                                                                                                                                                                                                                                                                    }
                                                                                                                                                                                                                                                                                                  },
                                                                                                                                                                                                                                                                                                  {
                                                                                                                                                                                                                                                                                                    "branch_attrs": {
                                                                                                                                                                                                                                                                                                      "labels": {
                                                                                                                                                                                                                                                                                                        "aa": "ORF8: C102F"
                                                                                                                                                                                                                                                                                                      },
                                                                                                                                                                                                                                                                                                      "mutations": {
                                                                                                                                                                                                                                                                                                        "ORF8": [
                                                                                                                                                                                                                                                                                                          "C102F"
                                                                                                                                                                                                                                                                                                        ],
                                                                                                                                                                                                                                                                                                        "nuc": [
                                                                                                                                                                                                                                                                                                          "G28198T"
                                                                                                                                                                                                                                                                                                        ]
                                                                                                                                                                                                                                                                                                      }
                                                                                                                                                                                                                                                                                                    },
                                                                                                                                                                                                                                                                                                    "children": [
                                                                                                                                                                                                                                                                                                      {
                                                                                                                                                                                                                                                                                                        "branch_attrs": {
                                                                                                                                                                                                                                                                                                          "mutations": {}
                                                                                                                                                                                                                                                                                                        },
                                                                                                                                                                                                                                                                                                        "name": "Italy/CAM-CRGS-443/2021",
                                                                                                                                                                                                                                                                                                        "node_attrs": {
                                                                                                                                                                                                                                                                                                          "author": {
                                                                                                                                                                                                                                                                                                            "author": "Giorgio Giurato et al",
                                                                                                                                                                                                                                                                                                            "value": "Giorgio Giurato et al"
                                                                                                                                                                                                                                                                                                          },
                                                                                                                                                                                                                                                                                                          "clade_membership": {
                                                                                                                                                                                                                                                                                                            "value": "20E (EU1)"
                                                                                                                                                                                                                                                                                                          },
                                                                                                                                                                                                                                                                                                          "country": {
                                                                                                                                                                                                                                                                                                            "value": "Europe"
                                                                                                                                                                                                                                                                                                          },
                                                                                                                                                                                                                                                                                                          "div": 14,
                                                                                                                                                                                                                                                                                                          "division": {
                                                                                                                                                                                                                                                                                                            "value": "Europe"
                                                                                                                                                                                                                                                                                                          },
                                                                                                                                                                                                                                                                                                          "division_exposure": {
                                                                                                                                                                                                                                                                                                            "value": "Europe"
                                                                                                                                                                                                                                                                                                          },
                                                                                                                                                                                                                                                                                                          "gisaid_epi_isl": {
                                                                                                                                                                                                                                                                                                            "value": "EPI_ISL_1013528"
                                                                                                                                                                                                                                                                                                          },
                                                                                                                                                                                                                                                                                                          "host": {
                                                                                                                                                                                                                                                                                                            "value": "Human"
                                                                                                                                                                                                                                                                                                          },
                                                                                                                                                                                                                                                                                                          "custom_location": {
                                                                                                                                                                                                                                                                                                            "confidence": {
                                                                                                                                                                                                                                                                                                              "Europe": 1.0
                                                                                                                                                                                                                                                                                                            },
                                                                                                                                                                                                                                                                                                            "entropy": -1.000088900581841e-12,
                                                                                                                                                                                                                                                                                                            "value": "Europe"
                                                                                                                                                                                                                                                                                                          },
                                                                                                                                                                                                                                                                                                          "num_date": {
                                                                                                                                                                                                                                                                                                            "confidence": [
                                                                                                                                                                                                                                                                                                              2021.031506849315,
                                                                                                                                                                                                                                                                                                              2021.031506849315
                                                                                                                                                                                                                                                                                                            ],
                                                                                                                                                                                                                                                                                                            "value": 2021.031506849315
                                                                                                                                                                                                                                                                                                          },
                                                                                                                                                                                                                                                                                                          "originating_lab": {
                                                                                                                                                                                                                                                                                                            "value": "1.AO Universitaria 'S. Giovanni di Dio e Ruggi D'Aragona, Scuola Medica Salernitana' Hospital / 2.UOC di Virologia e Microbiologia, Universit\u00e0 della Campania 'L. Vanvitelli' / 3.AO Universitaria 'Federico II' Napoli Hospital / 4.AORN 'San Giuseppe Moscati' Avellino Hospital / 5.AO 'San Pio - presidio G. Rummo' Benevento Hospital / 6.AO 'Sant'Anna e San Sebastiano' Caserta Hospital / 7.PO 'Maria Santissima Addolorata' Eboli Hospital / 8.Biogem Istituto di Ricerche Genetiche"
                                                                                                                                                                                                                                                                                                          },
                                                                                                                                                                                                                                                                                                          "pangolin_lineage": {
                                                                                                                                                                                                                                                                                                            "value": "B.1.177"
                                                                                                                                                                                                                                                                                                          },
                                                                                                                                                                                                                                                                                                          "recency": {
                                                                                                                                                                                                                                                                                                            "value": "One month ago"
                                                                                                                                                                                                                                                                                                          },
                                                                                                                                                                                                                                                                                                          "region": {
                                                                                                                                                                                                                                                                                                            "value": "Europe"
                                                                                                                                                                                                                                                                                                          },
                                                                                                                                                                                                                                                                                                          "region_exposure": {
                                                                                                                                                                                                                                                                                                            "value": "Europe"
                                                                                                                                                                                                                                                                                                          },
                                                                                                                                                                                                                                                                                                          "sex": {
                                                                                                                                                                                                                                                                                                            "value": "unknow"
                                                                                                                                                                                                                                                                                                          },
                                                                                                                                                                                                                                                                                                          "subclade_membership": {
                                                                                                                                                                                                                                                                                                            "value": "20E (EU1)"
                                                                                                                                                                                                                                                                                                          },
                                                                                                                                                                                                                                                                                                          "submitting_lab": {
                                                                                                                                                                                                                                                                                                            "value": "1. Genome Research Center for Health (CRGS) / 2. Laboratory of Molecular Medicine and Genomics(LMMGe) / 3. Center for Research in Pure and Applied Mathematics (CRMPA)"
                                                                                                                                                                                                                                                                                                          },
                                                                                                                                                                                                                                                                                                          "url": "https://www.gisaid.org"
                                                                                                                                                                                                                                                                                                        }
                                                                                                                                                                                                                                                                                                      },
                                                                                                                                                                                                                                                                                                      {
                                                                                                                                                                                                                                                                                                        "branch_attrs": {
                                                                                                                                                                                                                                                                                                          "mutations": {}
                                                                                                                                                                                                                                                                                                        },
                                                                                                                                                                                                                                                                                                        "name": "Italy/CAM-CRGS-442/2021",
                                                                                                                                                                                                                                                                                                        "node_attrs": {
                                                                                                                                                                                                                                                                                                          "author": {
                                                                                                                                                                                                                                                                                                            "author": "Giorgio Giurato et al",
                                                                                                                                                                                                                                                                                                            "value": "Giorgio Giurato et al"
                                                                                                                                                                                                                                                                                                          },
                                                                                                                                                                                                                                                                                                          "clade_membership": {
                                                                                                                                                                                                                                                                                                            "value": "20E (EU1)"
                                                                                                                                                                                                                                                                                                          },
                                                                                                                                                                                                                                                                                                          "country": {
                                                                                                                                                                                                                                                                                                            "value": "Europe"
                                                                                                                                                                                                                                                                                                          },
                                                                                                                                                                                                                                                                                                          "div": 14,
                                                                                                                                                                                                                                                                                                          "division": {
                                                                                                                                                                                                                                                                                                            "value": "Europe"
                                                                                                                                                                                                                                                                                                          },
                                                                                                                                                                                                                                                                                                          "division_exposure": {
                                                                                                                                                                                                                                                                                                            "value": "Europe"
                                                                                                                                                                                                                                                                                                          },
                                                                                                                                                                                                                                                                                                          "gisaid_epi_isl": {
                                                                                                                                                                                                                                                                                                            "value": "EPI_ISL_1013573"
                                                                                                                                                                                                                                                                                                          },
                                                                                                                                                                                                                                                                                                          "host": {
                                                                                                                                                                                                                                                                                                            "value": "Human"
                                                                                                                                                                                                                                                                                                          },
                                                                                                                                                                                                                                                                                                          "custom_location": {
                                                                                                                                                                                                                                                                                                            "confidence": {
                                                                                                                                                                                                                                                                                                              "Europe": 1.0
                                                                                                                                                                                                                                                                                                            },
                                                                                                                                                                                                                                                                                                            "entropy": -1.000088900581841e-12,
                                                                                                                                                                                                                                                                                                            "value": "Europe"
                                                                                                                                                                                                                                                                                                          },
                                                                                                                                                                                                                                                                                                          "num_date": {
                                                                                                                                                                                                                                                                                                            "confidence": [
                                                                                                                                                                                                                                                                                                              2021.031506849315,
                                                                                                                                                                                                                                                                                                              2021.031506849315
                                                                                                                                                                                                                                                                                                            ],
                                                                                                                                                                                                                                                                                                            "value": 2021.031506849315
                                                                                                                                                                                                                                                                                                          },
                                                                                                                                                                                                                                                                                                          "originating_lab": {
                                                                                                                                                                                                                                                                                                            "value": "1.AO Universitaria 'S. Giovanni di Dio e Ruggi D'Aragona, Scuola Medica Salernitana' Hospital / 2.UOC di Virologia e Microbiologia, Universit\u00e0 della Campania 'L. Vanvitelli' / 3.AO Universitaria 'Federico II' Napoli Hospital / 4.AORN 'San Giuseppe Moscati' Avellino Hospital / 5.AO 'San Pio - presidio G. Rummo' Benevento Hospital / 6.AO 'Sant'Anna e San Sebastiano' Caserta Hospital / 7.PO 'Maria Santissima Addolorata' Eboli Hospital / 8.Biogem Istituto di Ricerche Genetiche"
                                                                                                                                                                                                                                                                                                          },
                                                                                                                                                                                                                                                                                                          "pangolin_lineage": {
                                                                                                                                                                                                                                                                                                            "value": "B.1.177"
                                                                                                                                                                                                                                                                                                          },
                                                                                                                                                                                                                                                                                                          "recency": {
                                                                                                                                                                                                                                                                                                            "value": "One month ago"
                                                                                                                                                                                                                                                                                                          },
                                                                                                                                                                                                                                                                                                          "region": {
                                                                                                                                                                                                                                                                                                            "value": "Europe"
                                                                                                                                                                                                                                                                                                          },
                                                                                                                                                                                                                                                                                                          "region_exposure": {
                                                                                                                                                                                                                                                                                                            "value": "Europe"
                                                                                                                                                                                                                                                                                                          },
                                                                                                                                                                                                                                                                                                          "sex": {
                                                                                                                                                                                                                                                                                                            "value": "unknow"
                                                                                                                                                                                                                                                                                                          },
                                                                                                                                                                                                                                                                                                          "subclade_membership": {
                                                                                                                                                                                                                                                                                                            "value": "20E (EU1)"
                                                                                                                                                                                                                                                                                                          },
                                                                                                                                                                                                                                                                                                          "submitting_lab": {
                                                                                                                                                                                                                                                                                                            "value": "1. Genome Research Center for Health (CRGS) / 2. Laboratory of Molecular Medicine and Genomics(LMMGe) / 3. Center for Research in Pure and Applied Mathematics (CRMPA)"
                                                                                                                                                                                                                                                                                                          },
                                                                                                                                                                                                                                                                                                          "url": "https://www.gisaid.org"
                                                                                                                                                                                                                                                                                                        }
                                                                                                                                                                                                                                                                                                      }
                                                                                                                                                                                                                                                                                                    ],
                                                                                                                                                                                                                                                                                                    "name": "NODE_0000867",
                                                                                                                                                                                                                                                                                                    "node_attrs": {
                                                                                                                                                                                                                                                                                                      "clade_membership": {
                                                                                                                                                                                                                                                                                                        "value": "20E (EU1)"
                                                                                                                                                                                                                                                                                                      },
                                                                                                                                                                                                                                                                                                      "div": 14,
                                                                                                                                                                                                                                                                                                      "custom_location": {
                                                                                                                                                                                                                                                                                                        "confidence": {
                                                                                                                                                                                                                                                                                                          "Asia": 0.00322096988941827,
                                                                                                                                                                                                                                                                                                          "Europe": 0.993588221986725,
                                                                                                                                                                                                                                                                                                          "South America": 0.0019388814252701348
                                                                                                                                                                                                                                                                                                        },
                                                                                                                                                                                                                                                                                                        "entropy": 0.04634461605422037,
                                                                                                                                                                                                                                                                                                        "value": "Europe"
                                                                                                                                                                                                                                                                                                      },
                                                                                                                                                                                                                                                                                                      "num_date": {
                                                                                                                                                                                                                                                                                                        "confidence": [
                                                                                                                                                                                                                                                                                                          2021.0024430692135,
                                                                                                                                                                                                                                                                                                          2021.031506849315
                                                                                                                                                                                                                                                                                                        ],
                                                                                                                                                                                                                                                                                                        "value": 2021.031506849315
                                                                                                                                                                                                                                                                                                      },
                                                                                                                                                                                                                                                                                                      "subclade_membership": {
                                                                                                                                                                                                                                                                                                        "value": "20E (EU1)"
                                                                                                                                                                                                                                                                                                      }
                                                                                                                                                                                                                                                                                                    }
                                                                                                                                                                                                                                                                                                  }
                                                                                                                                                                                                                                                                                                ],
                                                                                                                                                                                                                                                                                                "name": "NODE_0001622",
                                                                                                                                                                                                                                                                                                "node_attrs": {
                                                                                                                                                                                                                                                                                                  "clade_membership": {
                                                                                                                                                                                                                                                                                                    "value": "20E (EU1)"
                                                                                                                                                                                                                                                                                                  },
                                                                                                                                                                                                                                                                                                  "div": 13,
                                                                                                                                                                                                                                                                                                  "custom_location": {
                                                                                                                                                                                                                                                                                                    "confidence": {
                                                                                                                                                                                                                                                                                                      "Asia": 0.0037599476327663363,
                                                                                                                                                                                                                                                                                                      "Europe": 0.9926271916653924,
                                                                                                                                                                                                                                                                                                      "South America": 0.002222871386186243
                                                                                                                                                                                                                                                                                                    },
                                                                                                                                                                                                                                                                                                    "entropy": 0.052152279270837376,
                                                                                                                                                                                                                                                                                                    "value": "Europe"
                                                                                                                                                                                                                                                                                                  },
                                                                                                                                                                                                                                                                                                  "num_date": {
                                                                                                                                                                                                                                                                                                    "confidence": [
                                                                                                                                                                                                                                                                                                      2020.9557462407333,
                                                                                                                                                                                                                                                                                                      2021.0218985861013
                                                                                                                                                                                                                                                                                                    ],
                                                                                                                                                                                                                                                                                                    "value": 2020.9915062022983
                                                                                                                                                                                                                                                                                                  },
                                                                                                                                                                                                                                                                                                  "subclade_membership": {
                                                                                                                                                                                                                                                                                                    "value": "20E (EU1)"
                                                                                                                                                                                                                                                                                                  }
                                                                                                                                                                                                                                                                                                }
                                                                                                                                                                                                                                                                                              }
                                                                                                                                                                                                                                                                                            ],
                                                                                                                                                                                                                                                                                            "name": "NODE_0001621",
                                                                                                                                                                                                                                                                                            "node_attrs": {
                                                                                                                                                                                                                                                                                              "clade_membership": {
                                                                                                                                                                                                                                                                                                "value": "20E (EU1)"
                                                                                                                                                                                                                                                                                              },
                                                                                                                                                                                                                                                                                              "div": 13,
                                                                                                                                                                                                                                                                                              "custom_location": {
                                                                                                                                                                                                                                                                                                "confidence": {
                                                                                                                                                                                                                                                                                                  "Asia": 0.003849947103544067,
                                                                                                                                                                                                                                                                                                  "Europe": 0.9924791842414812,
                                                                                                                                                                                                                                                                                                  "South America": 0.002264595716690061
                                                                                                                                                                                                                                                                                                },
                                                                                                                                                                                                                                                                                                "entropy": 0.05302458393941217,
                                                                                                                                                                                                                                                                                                "value": "Europe"
                                                                                                                                                                                                                                                                                              },
                                                                                                                                                                                                                                                                                              "num_date": {
                                                                                                                                                                                                                                                                                                "confidence": [
                                                                                                                                                                                                                                                                                                  2020.9286015106145,
                                                                                                                                                                                                                                                                                                  2021.0144452994778
                                                                                                                                                                                                                                                                                                ],
                                                                                                                                                                                                                                                                                                "value": 2020.970990037004
                                                                                                                                                                                                                                                                                              },
                                                                                                                                                                                                                                                                                              "subclade_membership": {
                                                                                                                                                                                                                                                                                                "value": "20E (EU1)"
                                                                                                                                                                                                                                                                                              }
                                                                                                                                                                                                                                                                                            }
                                                                                                                                                                                                                                                                                          }
                                                                                                                                                                                                                                                                                        ],
                                                                                                                                                                                                                                                                                        "name": "NODE_0001620",
                                                                                                                                                                                                                                                                                        "node_attrs": {
                                                                                                                                                                                                                                                                                          "clade_membership": {
                                                                                                                                                                                                                                                                                            "value": "20E (EU1)"
                                                                                                                                                                                                                                                                                          },
                                                                                                                                                                                                                                                                                          "div": 13,
                                                                                                                                                                                                                                                                                          "custom_location": {
                                                                                                                                                                                                                                                                                            "confidence": {
                                                                                                                                                                                                                                                                                              "Asia": 0.0038682167913216816,
                                                                                                                                                                                                                                                                                              "Europe": 0.9924512138701264,
                                                                                                                                                                                                                                                                                              "South America": 0.002271928141505075
                                                                                                                                                                                                                                                                                            },
                                                                                                                                                                                                                                                                                            "entropy": 0.05318757356258767,
                                                                                                                                                                                                                                                                                            "value": "Europe"
                                                                                                                                                                                                                                                                                          },
                                                                                                                                                                                                                                                                                          "num_date": {
                                                                                                                                                                                                                                                                                            "confidence": [
                                                                                                                                                                                                                                                                                              2020.8651890616943,
                                                                                                                                                                                                                                                                                              2021.0077331204293
                                                                                                                                                                                                                                                                                            ],
                                                                                                                                                                                                                                                                                            "value": 2020.9462607722078
                                                                                                                                                                                                                                                                                          },
                                                                                                                                                                                                                                                                                          "subclade_membership": {
                                                                                                                                                                                                                                                                                            "value": "20E (EU1)"
                                                                                                                                                                                                                                                                                          }
                                                                                                                                                                                                                                                                                        }
                                                                                                                                                                                                                                                                                      }
                                                                                                                                                                                                                                                                                    ],
                                                                                                                                                                                                                                                                                    "name": "NODE_0001619",
                                                                                                                                                                                                                                                                                    "node_attrs": {
                                                                                                                                                                                                                                                                                      "clade_membership": {
                                                                                                                                                                                                                                                                                        "value": "20E (EU1)"
                                                                                                                                                                                                                                                                                      },
                                                                                                                                                                                                                                                                                      "div": 13,
                                                                                                                                                                                                                                                                                      "custom_location": {
                                                                                                                                                                                                                                                                                        "confidence": {
                                                                                                                                                                                                                                                                                          "Asia": 0.003892057797586242,
                                                                                                                                                                                                                                                                                          "Europe": 0.9924152304348698,
                                                                                                                                                                                                                                                                                          "South America": 0.002281159807301181
                                                                                                                                                                                                                                                                                        },
                                                                                                                                                                                                                                                                                        "entropy": 0.053396755770182866,
                                                                                                                                                                                                                                                                                        "value": "Europe"
                                                                                                                                                                                                                                                                                      },
                                                                                                                                                                                                                                                                                      "num_date": {
                                                                                                                                                                                                                                                                                        "confidence": [
                                                                                                                                                                                                                                                                                          2020.8288489437705,
                                                                                                                                                                                                                                                                                          2020.8811475409836
                                                                                                                                                                                                                                                                                        ],
                                                                                                                                                                                                                                                                                        "value": 2020.8811475409836
                                                                                                                                                                                                                                                                                      },
                                                                                                                                                                                                                                                                                      "subclade_membership": {
                                                                                                                                                                                                                                                                                        "value": "20E (EU1)"
                                                                                                                                                                                                                                                                                      }
                                                                                                                                                                                                                                                                                    }
                                                                                                                                                                                                                                                                                  }
                                                                                                                                                                                                                                                                                ],
                                                                                                                                                                                                                                                                                "name": "NODE_0000862",
                                                                                                                                                                                                                                                                                "node_attrs": {
                                                                                                                                                                                                                                                                                  "clade_membership": {
                                                                                                                                                                                                                                                                                    "value": "20E (EU1)"
                                                                                                                                                                                                                                                                                  },
                                                                                                                                                                                                                                                                                  "div": 13,
                                                                                                                                                                                                                                                                                  "custom_location": {
                                                                                                                                                                                                                                                                                    "confidence": {
                                                                                                                                                                                                                                                                                      "Asia": 0.004022526108026739,
                                                                                                                                                                                                                                                                                      "Europe": 0.992207108359253,
                                                                                                                                                                                                                                                                                      "South America": 0.0023378414342437952
                                                                                                                                                                                                                                                                                    },
                                                                                                                                                                                                                                                                                    "entropy": 0.05461184838478697,
                                                                                                                                                                                                                                                                                    "value": "Europe"
                                                                                                                                                                                                                                                                                  },
                                                                                                                                                                                                                                                                                  "num_date": {
                                                                                                                                                                                                                                                                                    "confidence": [
                                                                                                                                                                                                                                                                                      2020.7971991257566,
                                                                                                                                                                                                                                                                                      2020.8369784606039
                                                                                                                                                                                                                                                                                    ],
                                                                                                                                                                                                                                                                                    "value": 2020.8235914337795
                                                                                                                                                                                                                                                                                  },
                                                                                                                                                                                                                                                                                  "subclade_membership": {
                                                                                                                                                                                                                                                                                    "value": "20E (EU1)"
                                                                                                                                                                                                                                                                                  }
                                                                                                                                                                                                                                                                                }
                                                                                                                                                                                                                                                                              },
                                                                                                                                                                                                                                                                              {
                                                                                                                                                                                                                                                                                "branch_attrs": {
                                                                                                                                                                                                                                                                                  "mutations": {}
                                                                                                                                                                                                                                                                                },
                                                                                                                                                                                                                                                                                "children": [
                                                                                                                                                                                                                                                                                  {
                                                                                                                                                                                                                                                                                    "branch_attrs": {
                                                                                                                                                                                                                                                                                      "labels": {
                                                                                                                                                                                                                                                                                        "aa": "ORF1a: A4130S"
                                                                                                                                                                                                                                                                                      },
                                                                                                                                                                                                                                                                                      "mutations": {
                                                                                                                                                                                                                                                                                        "ORF1a": [
                                                                                                                                                                                                                                                                                          "A4130S"
                                                                                                                                                                                                                                                                                        ],
                                                                                                                                                                                                                                                                                        "nuc": [
                                                                                                                                                                                                                                                                                          "G12653T"
                                                                                                                                                                                                                                                                                        ]
                                                                                                                                                                                                                                                                                      }
                                                                                                                                                                                                                                                                                    },
                                                                                                                                                                                                                                                                                    "name": "Spain/MD-IBV-99018537/2020",
                                                                                                                                                                                                                                                                                    "node_attrs": {

                                                                                                                                                                                                                                                                                      "author": {
                                                                                                                                                                                                                                                                                        "author": "Jose M\u00aa Gonz\u00e1lez-Alba et al",
                                                                                                                                                                                                                                                                                        "value": "Jose M\u00aa Gonz\u00e1lez-Alba et al"
                                                                                                                                                                                                                                                                                      },
                                                                                                                                                                                                                                                                                      "clade_membership": {
                                                                                                                                                                                                                                                                                        "value": "20E (EU1)"
                                                                                                                                                                                                                                                                                      },
                                                                                                                                                                                                                                                                                      "country": {
                                                                                                                                                                                                                                                                                        "value": "Europe"
                                                                                                                                                                                                                                                                                      },
                                                                                                                                                                                                                                                                                      "div": 13,
                                                                                                                                                                                                                                                                                      "division": {
                                                                                                                                                                                                                                                                                        "value": "Europe"
                                                                                                                                                                                                                                                                                      },
                                                                                                                                                                                                                                                                                      "division_exposure": {
                                                                                                                                                                                                                                                                                        "value": "Europe"
                                                                                                                                                                                                                                                                                      },
                                                                                                                                                                                                                                                                                      "gisaid_epi_isl": {
                                                                                                                                                                                                                                                                                        "value": "EPI_ISL_1014738"
                                                                                                                                                                                                                                                                                      },
                                                                                                                                                                                                                                                                                      "host": {
                                                                                                                                                                                                                                                                                        "value": "Human"
                                                                                                                                                                                                                                                                                      },
                                                                                                                                                                                                                                                                                      "custom_location": {
                                                                                                                                                                                                                                                                                        "confidence": {
                                                                                                                                                                                                                                                                                          "Europe": 1.0
                                                                                                                                                                                                                                                                                        },
                                                                                                                                                                                                                                                                                        "entropy": -1.000088900581841e-12,
                                                                                                                                                                                                                                                                                        "value": "Europe"
                                                                                                                                                                                                                                                                                      },
                                                                                                                                                                                                                                                                                      "num_date": {
                                                                                                                                                                                                                                                                                        "confidence": [
                                                                                                                                                                                                                                                                                          2020.8319672131147,
                                                                                                                                                                                                                                                                                          2020.8319672131147
                                                                                                                                                                                                                                                                                        ],
                                                                                                                                                                                                                                                                                        "value": 2020.8319672131147
                                                                                                                                                                                                                                                                                      },
                                                                                                                                                                                                                                                                                      "originating_lab": {
                                                                                                                                                                                                                                                                                        "value": "Servicio de Microbiolog\u00eda. Hospital Ram\u00f3n y Cajal. (CIBERESP)"
                                                                                                                                                                                                                                                                                      },
                                                                                                                                                                                                                                                                                      "pangolin_lineage": {
                                                                                                                                                                                                                                                                                        "value": "B.1.177"
                                                                                                                                                                                                                                                                                      },
                                                                                                                                                                                                                                                                                      "recency": {
                                                                                                                                                                                                                                                                                        "value": "One month ago"
                                                                                                                                                                                                                                                                                      },
                                                                                                                                                                                                                                                                                      "region": {
                                                                                                                                                                                                                                                                                        "value": "Europe"
                                                                                                                                                                                                                                                                                      },
                                                                                                                                                                                                                                                                                      "region_exposure": {
                                                                                                                                                                                                                                                                                        "value": "Europe"
                                                                                                                                                                                                                                                                                      },

                                                                                                                                                                                                                                                                                      "subclade_membership": {
                                                                                                                                                                                                                                                                                        "value": "20E (EU1)"
                                                                                                                                                                                                                                                                                      },
                                                                                                                                                                                                                                                                                      "submitting_lab": {
                                                                                                                                                                                                                                                                                        "value": "SeqCOVID-SPAIN consortium/IBV(CSIC)"
                                                                                                                                                                                                                                                                                      },
                                                                                                                                                                                                                                                                                      "url": "https://www.gisaid.org"
                                                                                                                                                                                                                                                                                    }
                                                                                                                                                                                                                                                                                  },
                                                                                                                                                                                                                                                                                  {
                                                                                                                                                                                                                                                                                    "branch_attrs": {
                                                                                                                                                                                                                                                                                      "mutations": {}
                                                                                                                                                                                                                                                                                    },
                                                                                                                                                                                                                                                                                    "children": [
                                                                                                                                                                                                                                                                                      {
                                                                                                                                                                                                                                                                                        "branch_attrs": {
                                                                                                                                                                                                                                                                                          "labels": {
                                                                                                                                                                                                                                                                                            "aa": "S: Y380F"
                                                                                                                                                                                                                                                                                          },
                                                                                                                                                                                                                                                                                          "mutations": {
                                                                                                                                                                                                                                                                                            "S": [
                                                                                                                                                                                                                                                                                              "Y380F"
                                                                                                                                                                                                                                                                                            ],
                                                                                                                                                                                                                                                                                            "nuc": [
                                                                                                                                                                                                                                                                                              "A22701T"
                                                                                                                                                                                                                                                                                            ]
                                                                                                                                                                                                                                                                                          }
                                                                                                                                                                                                                                                                                        },
                                                                                                                                                                                                                                                                                        "name": "Spain/MD-IBV-99012446/2020",
                                                                                                                                                                                                                                                                                        "node_attrs": {

                                                                                                                                                                                                                                                                                          "author": {
                                                                                                                                                                                                                                                                                            "author": "Dar\u00edo Garc\u00eda de Viedma et al",
                                                                                                                                                                                                                                                                                            "value": "Dar\u00edo Garc\u00eda de Viedma et al"
                                                                                                                                                                                                                                                                                          },
                                                                                                                                                                                                                                                                                          "clade_membership": {
                                                                                                                                                                                                                                                                                            "value": "20E (EU1)"
                                                                                                                                                                                                                                                                                          },
                                                                                                                                                                                                                                                                                          "country": {
                                                                                                                                                                                                                                                                                            "value": "Europe"
                                                                                                                                                                                                                                                                                          },
                                                                                                                                                                                                                                                                                          "div": 13,
                                                                                                                                                                                                                                                                                          "division": {
                                                                                                                                                                                                                                                                                            "value": "Europe"
                                                                                                                                                                                                                                                                                          },
                                                                                                                                                                                                                                                                                          "division_exposure": {
                                                                                                                                                                                                                                                                                            "value": "Europe"
                                                                                                                                                                                                                                                                                          },
                                                                                                                                                                                                                                                                                          "gisaid_epi_isl": {
                                                                                                                                                                                                                                                                                            "value": "EPI_ISL_780050"
                                                                                                                                                                                                                                                                                          },
                                                                                                                                                                                                                                                                                          "host": {
                                                                                                                                                                                                                                                                                            "value": "Human"
                                                                                                                                                                                                                                                                                          },
                                                                                                                                                                                                                                                                                          "custom_location": {
                                                                                                                                                                                                                                                                                            "confidence": {
                                                                                                                                                                                                                                                                                              "Europe": 1.0
                                                                                                                                                                                                                                                                                            },
                                                                                                                                                                                                                                                                                            "entropy": -1.000088900581841e-12,
                                                                                                                                                                                                                                                                                            "value": "Europe"
                                                                                                                                                                                                                                                                                          },
                                                                                                                                                                                                                                                                                          "num_date": {
                                                                                                                                                                                                                                                                                            "confidence": [
                                                                                                                                                                                                                                                                                              2020.8838797814208,
                                                                                                                                                                                                                                                                                              2020.8838797814208
                                                                                                                                                                                                                                                                                            ],
                                                                                                                                                                                                                                                                                            "value": 2020.8838797814208
                                                                                                                                                                                                                                                                                          },
                                                                                                                                                                                                                                                                                          "originating_lab": {
                                                                                                                                                                                                                                                                                            "value": "Hospital General Universitario Gregorio Mara\u00f1\u00f3n"
                                                                                                                                                                                                                                                                                          },
                                                                                                                                                                                                                                                                                          "pangolin_lineage": {
                                                                                                                                                                                                                                                                                            "value": "B.1.177"
                                                                                                                                                                                                                                                                                          },
                                                                                                                                                                                                                                                                                          "recency": {
                                                                                                                                                                                                                                                                                            "value": "Older"
                                                                                                                                                                                                                                                                                          },
                                                                                                                                                                                                                                                                                          "region": {
                                                                                                                                                                                                                                                                                            "value": "Europe"
                                                                                                                                                                                                                                                                                          },
                                                                                                                                                                                                                                                                                          "region_exposure": {
                                                                                                                                                                                                                                                                                            "value": "Europe"
                                                                                                                                                                                                                                                                                          },

                                                                                                                                                                                                                                                                                          "subclade_membership": {
                                                                                                                                                                                                                                                                                            "value": "20E (EU1)"
                                                                                                                                                                                                                                                                                          },
                                                                                                                                                                                                                                                                                          "submitting_lab": {
                                                                                                                                                                                                                                                                                            "value": "SeqCOVID-SPAIN consortium/IBV(CSIC)"
                                                                                                                                                                                                                                                                                          },
                                                                                                                                                                                                                                                                                          "url": "https://www.gisaid.org"
                                                                                                                                                                                                                                                                                        }
                                                                                                                                                                                                                                                                                      },
                                                                                                                                                                                                                                                                                      {
                                                                                                                                                                                                                                                                                        "branch_attrs": {
                                                                                                                                                                                                                                                                                          "mutations": {}
                                                                                                                                                                                                                                                                                        },
                                                                                                                                                                                                                                                                                        "children": [
                                                                                                                                                                                                                                                                                          {
                                                                                                                                                                                                                                                                                            "branch_attrs": {
                                                                                                                                                                                                                                                                                              "mutations": {
                                                                                                                                                                                                                                                                                                "nuc": [
                                                                                                                                                                                                                                                                                                  "T12730A"
                                                                                                                                                                                                                                                                                                ]
                                                                                                                                                                                                                                                                                              }
                                                                                                                                                                                                                                                                                            },
                                                                                                                                                                                                                                                                                            "name": "Spain/MD-IBV-99012465/2020",
                                                                                                                                                                                                                                                                                            "node_attrs": {

                                                                                                                                                                                                                                                                                              "author": {
                                                                                                                                                                                                                                                                                                "author": "Dar\u00edo Garc\u00eda de Viedma et al",
                                                                                                                                                                                                                                                                                                "value": "Dar\u00edo Garc\u00eda de Viedma et al"
                                                                                                                                                                                                                                                                                              },
                                                                                                                                                                                                                                                                                              "clade_membership": {
                                                                                                                                                                                                                                                                                                "value": "20E (EU1)"
                                                                                                                                                                                                                                                                                              },
                                                                                                                                                                                                                                                                                              "country": {
                                                                                                                                                                                                                                                                                                "value": "Europe"
                                                                                                                                                                                                                                                                                              },
                                                                                                                                                                                                                                                                                              "div": 13,
                                                                                                                                                                                                                                                                                              "division": {
                                                                                                                                                                                                                                                                                                "value": "Europe"
                                                                                                                                                                                                                                                                                              },
                                                                                                                                                                                                                                                                                              "division_exposure": {
                                                                                                                                                                                                                                                                                                "value": "Europe"
                                                                                                                                                                                                                                                                                              },
                                                                                                                                                                                                                                                                                              "gisaid_epi_isl": {
                                                                                                                                                                                                                                                                                                "value": "EPI_ISL_780056"
                                                                                                                                                                                                                                                                                              },
                                                                                                                                                                                                                                                                                              "host": {
                                                                                                                                                                                                                                                                                                "value": "Human"
                                                                                                                                                                                                                                                                                              },
                                                                                                                                                                                                                                                                                              "custom_location": {
                                                                                                                                                                                                                                                                                                "confidence": {
                                                                                                                                                                                                                                                                                                  "Europe": 1.0
                                                                                                                                                                                                                                                                                                },
                                                                                                                                                                                                                                                                                                "entropy": -1.000088900581841e-12,
                                                                                                                                                                                                                                                                                                "value": "Europe"
                                                                                                                                                                                                                                                                                              },
                                                                                                                                                                                                                                                                                              "num_date": {
                                                                                                                                                                                                                                                                                                "confidence": [
                                                                                                                                                                                                                                                                                                  2020.8811475409836,
                                                                                                                                                                                                                                                                                                  2020.8811475409836
                                                                                                                                                                                                                                                                                                ],
                                                                                                                                                                                                                                                                                                "value": 2020.8811475409836
                                                                                                                                                                                                                                                                                              },
                                                                                                                                                                                                                                                                                              "originating_lab": {
                                                                                                                                                                                                                                                                                                "value": "Hospital General Universitario Gregorio Mara\u00f1\u00f3n"
                                                                                                                                                                                                                                                                                              },
                                                                                                                                                                                                                                                                                              "pangolin_lineage": {
                                                                                                                                                                                                                                                                                                "value": "B.1.177"
                                                                                                                                                                                                                                                                                              },
                                                                                                                                                                                                                                                                                              "recency": {
                                                                                                                                                                                                                                                                                                "value": "Older"
                                                                                                                                                                                                                                                                                              },
                                                                                                                                                                                                                                                                                              "region": {
                                                                                                                                                                                                                                                                                                "value": "Europe"
                                                                                                                                                                                                                                                                                              },
                                                                                                                                                                                                                                                                                              "region_exposure": {
                                                                                                                                                                                                                                                                                                "value": "Europe"
                                                                                                                                                                                                                                                                                              },

                                                                                                                                                                                                                                                                                              "subclade_membership": {
                                                                                                                                                                                                                                                                                                "value": "20E (EU1)"
                                                                                                                                                                                                                                                                                              },
                                                                                                                                                                                                                                                                                              "submitting_lab": {
                                                                                                                                                                                                                                                                                                "value": "SeqCOVID-SPAIN consortium/IBV(CSIC)"
                                                                                                                                                                                                                                                                                              },
                                                                                                                                                                                                                                                                                              "url": "https://www.gisaid.org"
                                                                                                                                                                                                                                                                                            }
                                                                                                                                                                                                                                                                                          },
                                                                                                                                                                                                                                                                                          {
                                                                                                                                                                                                                                                                                            "branch_attrs": {
                                                                                                                                                                                                                                                                                              "mutations": {}
                                                                                                                                                                                                                                                                                            },
                                                                                                                                                                                                                                                                                            "children": [
                                                                                                                                                                                                                                                                                              {
                                                                                                                                                                                                                                                                                                "branch_attrs": {
                                                                                                                                                                                                                                                                                                  "mutations": {}
                                                                                                                                                                                                                                                                                                },
                                                                                                                                                                                                                                                                                                "children": [
                                                                                                                                                                                                                                                                                                  {
                                                                                                                                                                                                                                                                                                    "branch_attrs": {
                                                                                                                                                                                                                                                                                                      "mutations": {}
                                                                                                                                                                                                                                                                                                    },
                                                                                                                                                                                                                                                                                                    "name": "Belgium/UGent-238/2020",
                                                                                                                                                                                                                                                                                                    "node_attrs": {
                                                                                                                                                                                                                                                                                                      "author": {
                                                                                                                                                                                                                                                                                                        "author": "Nick Vereecke et al",
                                                                                                                                                                                                                                                                                                        "value": "Nick Vereecke et al"
                                                                                                                                                                                                                                                                                                      },
                                                                                                                                                                                                                                                                                                      "clade_membership": {
                                                                                                                                                                                                                                                                                                        "value": "20E (EU1)"
                                                                                                                                                                                                                                                                                                      },
                                                                                                                                                                                                                                                                                                      "country": {
                                                                                                                                                                                                                                                                                                        "value": "Europe"
                                                                                                                                                                                                                                                                                                      },
                                                                                                                                                                                                                                                                                                      "div": 12,
                                                                                                                                                                                                                                                                                                      "division": {
                                                                                                                                                                                                                                                                                                        "value": "Europe"
                                                                                                                                                                                                                                                                                                      },
                                                                                                                                                                                                                                                                                                      "division_exposure": {
                                                                                                                                                                                                                                                                                                        "value": "Europe"
                                                                                                                                                                                                                                                                                                      },
                                                                                                                                                                                                                                                                                                      "gisaid_epi_isl": {
                                                                                                                                                                                                                                                                                                        "value": "EPI_ISL_717592"
                                                                                                                                                                                                                                                                                                      },
                                                                                                                                                                                                                                                                                                      "host": {
                                                                                                                                                                                                                                                                                                        "value": "Human"
                                                                                                                                                                                                                                                                                                      },
                                                                                                                                                                                                                                                                                                      "custom_location": {
                                                                                                                                                                                                                                                                                                        "confidence": {
                                                                                                                                                                                                                                                                                                          "Europe": 1.0
                                                                                                                                                                                                                                                                                                        },
                                                                                                                                                                                                                                                                                                        "entropy": -1.000088900581841e-12,
                                                                                                                                                                                                                                                                                                        "value": "Europe"
                                                                                                                                                                                                                                                                                                      },
                                                                                                                                                                                                                                                                                                      "num_date": {
                                                                                                                                                                                                                                                                                                        "confidence": [
                                                                                                                                                                                                                                                                                                          2020.853825136612,
                                                                                                                                                                                                                                                                                                          2020.853825136612
                                                                                                                                                                                                                                                                                                        ],
                                                                                                                                                                                                                                                                                                        "value": 2020.853825136612
                                                                                                                                                                                                                                                                                                      },
                                                                                                                                                                                                                                                                                                      "originating_lab": {
                                                                                                                                                                                                                                                                                                        "value": "Lab voor klinische biologie"
                                                                                                                                                                                                                                                                                                      },
                                                                                                                                                                                                                                                                                                      "pangolin_lineage": {
                                                                                                                                                                                                                                                                                                        "value": "B.1.177"
                                                                                                                                                                                                                                                                                                      },
                                                                                                                                                                                                                                                                                                      "recency": {
                                                                                                                                                                                                                                                                                                        "value": "Older"
                                                                                                                                                                                                                                                                                                      },
                                                                                                                                                                                                                                                                                                      "region": {
                                                                                                                                                                                                                                                                                                        "value": "Europe"
                                                                                                                                                                                                                                                                                                      },
                                                                                                                                                                                                                                                                                                      "region_exposure": {
                                                                                                                                                                                                                                                                                                        "value": "Europe"
                                                                                                                                                                                                                                                                                                      },
                                                                                                                                                                                                                                                                                                      "subclade_membership": {
                                                                                                                                                                                                                                                                                                        "value": "20E (EU1)"
                                                                                                                                                                                                                                                                                                      },
                                                                                                                                                                                                                                                                                                      "submitting_lab": {
                                                                                                                                                                                                                                                                                                        "value": "Onderzoeksgroep Virologie"
                                                                                                                                                                                                                                                                                                      },
                                                                                                                                                                                                                                                                                                      "url": "https://www.gisaid.org"
                                                                                                                                                                                                                                                                                                    }
                                                                                                                                                                                                                                                                                                  },
                                                                                                                                                                                                                                                                                                  {
                                                                                                                                                                                                                                                                                                    "branch_attrs": {
                                                                                                                                                                                                                                                                                                      "mutations": {}
                                                                                                                                                                                                                                                                                                    },
                                                                                                                                                                                                                                                                                                    "name": "Spain/MD-IBV-99018534/2020",
                                                                                                                                                                                                                                                                                                    "node_attrs": {

                                                                                                                                                                                                                                                                                                      "author": {
                                                                                                                                                                                                                                                                                                        "author": "Jose M\u00aa Gonz\u00e1lez-Alba et al",
                                                                                                                                                                                                                                                                                                        "value": "Jose M\u00aa Gonz\u00e1lez-Alba et al"
                                                                                                                                                                                                                                                                                                      },
                                                                                                                                                                                                                                                                                                      "clade_membership": {
                                                                                                                                                                                                                                                                                                        "value": "20E (EU1)"
                                                                                                                                                                                                                                                                                                      },
                                                                                                                                                                                                                                                                                                      "country": {
                                                                                                                                                                                                                                                                                                        "value": "Europe"
                                                                                                                                                                                                                                                                                                      },
                                                                                                                                                                                                                                                                                                      "div": 12,
                                                                                                                                                                                                                                                                                                      "division": {
                                                                                                                                                                                                                                                                                                        "value": "Europe"
                                                                                                                                                                                                                                                                                                      },
                                                                                                                                                                                                                                                                                                      "division_exposure": {
                                                                                                                                                                                                                                                                                                        "value": "Europe"
                                                                                                                                                                                                                                                                                                      },
                                                                                                                                                                                                                                                                                                      "gisaid_epi_isl": {
                                                                                                                                                                                                                                                                                                        "value": "EPI_ISL_1014735"
                                                                                                                                                                                                                                                                                                      },
                                                                                                                                                                                                                                                                                                      "host": {
                                                                                                                                                                                                                                                                                                        "value": "Human"
                                                                                                                                                                                                                                                                                                      },
                                                                                                                                                                                                                                                                                                      "custom_location": {
                                                                                                                                                                                                                                                                                                        "confidence": {
                                                                                                                                                                                                                                                                                                          "Europe": 1.0
                                                                                                                                                                                                                                                                                                        },
                                                                                                                                                                                                                                                                                                        "entropy": -1.000088900581841e-12,
                                                                                                                                                                                                                                                                                                        "value": "Europe"
                                                                                                                                                                                                                                                                                                      },
                                                                                                                                                                                                                                                                                                      "num_date": {
                                                                                                                                                                                                                                                                                                        "confidence": [
                                                                                                                                                                                                                                                                                                          2020.8292349726776,
                                                                                                                                                                                                                                                                                                          2020.8292349726776
                                                                                                                                                                                                                                                                                                        ],
                                                                                                                                                                                                                                                                                                        "value": 2020.8292349726776
                                                                                                                                                                                                                                                                                                      },
                                                                                                                                                                                                                                                                                                      "originating_lab": {
                                                                                                                                                                                                                                                                                                        "value": "Servicio de Microbiolog\u00eda. Hospital Ram\u00f3n y Cajal. (CIBERESP)"
                                                                                                                                                                                                                                                                                                      },
                                                                                                                                                                                                                                                                                                      "pangolin_lineage": {
                                                                                                                                                                                                                                                                                                        "value": "B.1.177"
                                                                                                                                                                                                                                                                                                      },
                                                                                                                                                                                                                                                                                                      "recency": {
                                                                                                                                                                                                                                                                                                        "value": "One month ago"
                                                                                                                                                                                                                                                                                                      },
                                                                                                                                                                                                                                                                                                      "region": {
                                                                                                                                                                                                                                                                                                        "value": "Europe"
                                                                                                                                                                                                                                                                                                      },
                                                                                                                                                                                                                                                                                                      "region_exposure": {
                                                                                                                                                                                                                                                                                                        "value": "Europe"
                                                                                                                                                                                                                                                                                                      },

                                                                                                                                                                                                                                                                                                      "subclade_membership": {
                                                                                                                                                                                                                                                                                                        "value": "20E (EU1)"
                                                                                                                                                                                                                                                                                                      },
                                                                                                                                                                                                                                                                                                      "submitting_lab": {
                                                                                                                                                                                                                                                                                                        "value": "SeqCOVID-SPAIN consortium/IBV(CSIC)"
                                                                                                                                                                                                                                                                                                      },
                                                                                                                                                                                                                                                                                                      "url": "https://www.gisaid.org"
                                                                                                                                                                                                                                                                                                    }
                                                                                                                                                                                                                                                                                                  }
                                                                                                                                                                                                                                                                                                ],
                                                                                                                                                                                                                                                                                                "name": "NODE_0001641",
                                                                                                                                                                                                                                                                                                "node_attrs": {
                                                                                                                                                                                                                                                                                                  "clade_membership": {
                                                                                                                                                                                                                                                                                                    "value": "20E (EU1)"
                                                                                                                                                                                                                                                                                                  },
                                                                                                                                                                                                                                                                                                  "div": 12,
                                                                                                                                                                                                                                                                                                  "custom_location": {
                                                                                                                                                                                                                                                                                                    "confidence": {
                                                                                                                                                                                                                                                                                                      "Asia": 0.0033280157146708626,
                                                                                                                                                                                                                                                                                                      "Europe": 0.9934136951879927,
                                                                                                                                                                                                                                                                                                      "South America": 0.001987634750483105
                                                                                                                                                                                                                                                                                                    },
                                                                                                                                                                                                                                                                                                    "entropy": 0.04739698576972568,
                                                                                                                                                                                                                                                                                                    "value": "Europe"
                                                                                                                                                                                                                                                                                                  },
                                                                                                                                                                                                                                                                                                  "num_date": {
                                                                                                                                                                                                                                                                                                    "confidence": [
                                                                                                                                                                                                                                                                                                      2020.817673622008,
                                                                                                                                                                                                                                                                                                      2020.8292349726776
                                                                                                                                                                                                                                                                                                    ],
                                                                                                                                                                                                                                                                                                    "value": 2020.8292349726776
                                                                                                                                                                                                                                                                                                  },
                                                                                                                                                                                                                                                                                                  "subclade_membership": {
                                                                                                                                                                                                                                                                                                    "value": "20E (EU1)"
                                                                                                                                                                                                                                                                                                  }
                                                                                                                                                                                                                                                                                                }
                                                                                                                                                                                                                                                                                              },
                                                                                                                                                                                                                                                                                              {
                                                                                                                                                                                                                                                                                                "branch_attrs": {
                                                                                                                                                                                                                                                                                                  "mutations": {}
                                                                                                                                                                                                                                                                                                },
                                                                                                                                                                                                                                                                                                "children": [
                                                                                                                                                                                                                                                                                                  {
                                                                                                                                                                                                                                                                                                    "branch_attrs": {
                                                                                                                                                                                                                                                                                                      "labels": {
                                                                                                                                                                                                                                                                                                        "aa": "N: D341H"
                                                                                                                                                                                                                                                                                                      },
                                                                                                                                                                                                                                                                                                      "mutations": {
                                                                                                                                                                                                                                                                                                        "N": [
                                                                                                                                                                                                                                                                                                          "D341H"
                                                                                                                                                                                                                                                                                                        ],
                                                                                                                                                                                                                                                                                                        "nuc": [
                                                                                                                                                                                                                                                                                                          "A538G",
                                                                                                                                                                                                                                                                                                          "C11416T",
                                                                                                                                                                                                                                                                                                          "G29294C"
                                                                                                                                                                                                                                                                                                        ]
                                                                                                                                                                                                                                                                                                      }
                                                                                                                                                                                                                                                                                                    },
                                                                                                                                                                                                                                                                                                    "name": "Spain/CT-HUVH-27039/2021",
                                                                                                                                                                                                                                                                                                    "node_attrs": {

                                                                                                                                                                                                                                                                                                      "author": {
                                                                                                                                                                                                                                                                                                        "author": "Cristina Andr\u00e9s et al",
                                                                                                                                                                                                                                                                                                        "value": "Cristina Andr\u00e9s et al"
                                                                                                                                                                                                                                                                                                      },
                                                                                                                                                                                                                                                                                                      "clade_membership": {
                                                                                                                                                                                                                                                                                                        "value": "20E (EU1)"
                                                                                                                                                                                                                                                                                                      },
                                                                                                                                                                                                                                                                                                      "country": {
                                                                                                                                                                                                                                                                                                        "value": "Europe"
                                                                                                                                                                                                                                                                                                      },
                                                                                                                                                                                                                                                                                                      "div": 15,
                                                                                                                                                                                                                                                                                                      "division": {
                                                                                                                                                                                                                                                                                                        "value": "Europe"
                                                                                                                                                                                                                                                                                                      },
                                                                                                                                                                                                                                                                                                      "division_exposure": {
                                                                                                                                                                                                                                                                                                        "value": "Europe"
                                                                                                                                                                                                                                                                                                      },
                                                                                                                                                                                                                                                                                                      "gisaid_epi_isl": {
                                                                                                                                                                                                                                                                                                        "value": "EPI_ISL_1020553"
                                                                                                                                                                                                                                                                                                      },
                                                                                                                                                                                                                                                                                                      "host": {
                                                                                                                                                                                                                                                                                                        "value": "Human"
                                                                                                                                                                                                                                                                                                      },
                                                                                                                                                                                                                                                                                                      "custom_location": {
                                                                                                                                                                                                                                                                                                        "confidence": {
                                                                                                                                                                                                                                                                                                          "Europe": 1.0
                                                                                                                                                                                                                                                                                                        },
                                                                                                                                                                                                                                                                                                        "entropy": -1.000088900581841e-12,
                                                                                                                                                                                                                                                                                                        "value": "Europe"
                                                                                                                                                                                                                                                                                                      },
                                                                                                                                                                                                                                                                                                      "num_date": {
                                                                                                                                                                                                                                                                                                        "confidence": [
                                                                                                                                                                                                                                                                                                          2021.0890410958905,
                                                                                                                                                                                                                                                                                                          2021.0890410958905
                                                                                                                                                                                                                                                                                                        ],
                                                                                                                                                                                                                                                                                                        "value": 2021.0890410958905
                                                                                                                                                                                                                                                                                                      },
                                                                                                                                                                                                                                                                                                      "originating_lab": {
                                                                                                                                                                                                                                                                                                        "value": "Hospital Universitari Vall d'Hebron - Vall d'Hebron Institut de Rercerca"
                                                                                                                                                                                                                                                                                                      },
                                                                                                                                                                                                                                                                                                      "pangolin_lineage": {
                                                                                                                                                                                                                                                                                                        "value": "B.1.177"
                                                                                                                                                                                                                                                                                                      },
                                                                                                                                                                                                                                                                                                      "recency": {
                                                                                                                                                                                                                                                                                                        "value": "One month ago"
                                                                                                                                                                                                                                                                                                      },
                                                                                                                                                                                                                                                                                                      "region": {
                                                                                                                                                                                                                                                                                                        "value": "Europe"
                                                                                                                                                                                                                                                                                                      },
                                                                                                                                                                                                                                                                                                      "region_exposure": {
                                                                                                                                                                                                                                                                                                        "value": "Europe"
                                                                                                                                                                                                                                                                                                      },

                                                                                                                                                                                                                                                                                                      "subclade_membership": {
                                                                                                                                                                                                                                                                                                        "value": "20E (EU1)"
                                                                                                                                                                                                                                                                                                      },
                                                                                                                                                                                                                                                                                                      "submitting_lab": {
                                                                                                                                                                                                                                                                                                        "value": "Hospital Universitari Vall d'Hebron - Vall d'Hebron Institut de Rercerca"
                                                                                                                                                                                                                                                                                                      },
                                                                                                                                                                                                                                                                                                      "url": "https://www.gisaid.org"
                                                                                                                                                                                                                                                                                                    }
                                                                                                                                                                                                                                                                                                  },
                                                                                                                                                                                                                                                                                                  {
                                                                                                                                                                                                                                                                                                    "branch_attrs": {
                                                                                                                                                                                                                                                                                                      "mutations": {}
                                                                                                                                                                                                                                                                                                    },
                                                                                                                                                                                                                                                                                                    "children": [
                                                                                                                                                                                                                                                                                                      {
                                                                                                                                                                                                                                                                                                        "branch_attrs": {
                                                                                                                                                                                                                                                                                                          "labels": {
                                                                                                                                                                                                                                                                                                            "aa": "ORF1a: A2994V, M3539I; ORF1b: A647S, A1844X, L1845X, *2696X"
                                                                                                                                                                                                                                                                                                          },
                                                                                                                                                                                                                                                                                                          "mutations": {
                                                                                                                                                                                                                                                                                                            "ORF1a": [
                                                                                                                                                                                                                                                                                                              "A2994V",
                                                                                                                                                                                                                                                                                                              "M3539I"
                                                                                                                                                                                                                                                                                                            ],
                                                                                                                                                                                                                                                                                                            "ORF1b": [
                                                                                                                                                                                                                                                                                                              "A647S",
                                                                                                                                                                                                                                                                                                              "A1844X",
                                                                                                                                                                                                                                                                                                              "L1845X",
                                                                                                                                                                                                                                                                                                              "*2696X"
                                                                                                                                                                                                                                                                                                            ],
                                                                                                                                                                                                                                                                                                            "nuc": [
                                                                                                                                                                                                                                                                                                              "C9246T",
                                                                                                                                                                                                                                                                                                              "G10882A",
                                                                                                                                                                                                                                                                                                              "G15406T",
                                                                                                                                                                                                                                                                                                              "A18999-",
                                                                                                                                                                                                                                                                                                              "T19000-",
                                                                                                                                                                                                                                                                                                              "T19001-"
                                                                                                                                                                                                                                                                                                            ]
                                                                                                                                                                                                                                                                                                          }
                                                                                                                                                                                                                                                                                                        },
                                                                                                                                                                                                                                                                                                        "name": "Spain/NC-IBV-97019807/2021",
                                                                                                                                                                                                                                                                                                        "node_attrs": {

                                                                                                                                                                                                                                                                                                          "author": {
                                                                                                                                                                                                                                                                                                            "author": "Carmen Ezpeleta Baquedano et al",
                                                                                                                                                                                                                                                                                                            "value": "Carmen Ezpeleta Baquedano et al"
                                                                                                                                                                                                                                                                                                          },
                                                                                                                                                                                                                                                                                                          "clade_membership": {
                                                                                                                                                                                                                                                                                                            "value": "20E (EU1)"
                                                                                                                                                                                                                                                                                                          },
                                                                                                                                                                                                                                                                                                          "country": {
                                                                                                                                                                                                                                                                                                            "value": "Europe"
                                                                                                                                                                                                                                                                                                          },
                                                                                                                                                                                                                                                                                                          "div": 15,
                                                                                                                                                                                                                                                                                                          "division": {
                                                                                                                                                                                                                                                                                                            "value": "Europe"
                                                                                                                                                                                                                                                                                                          },
                                                                                                                                                                                                                                                                                                          "division_exposure": {
                                                                                                                                                                                                                                                                                                            "value": "Europe"
                                                                                                                                                                                                                                                                                                          },
                                                                                                                                                                                                                                                                                                          "gisaid_epi_isl": {
                                                                                                                                                                                                                                                                                                            "value": "EPI_ISL_1082280"
                                                                                                                                                                                                                                                                                                          },
                                                                                                                                                                                                                                                                                                          "host": {
                                                                                                                                                                                                                                                                                                            "value": "Human"
```
