## Supplementary Data 2 for "Emergence of the novel SARS-CoV-2 lineage P.4.1 and massive spread of P.2 in South Brazil": ncov_CVL_RS_South_America_14Abr2021.json (part 24 of 64)

```
                                                                                                                                                                                                                                                                                                          },
                                                                                                                                                                                                                                                                                                          "custom_location": {
                                                                                                                                                                                                                                                                                                            "confidence": {
                                                                                                                                                                                                                                                                                                              "Europe": 1.0
                                                                                                                                                                                                                                                                                                            },
                                                                                                                                                                                                                                                                                                            "entropy": -1.000088900581841e-12,
                                                                                                                                                                                                                                                                                                            "value": "Europe"
                                                                                                                                                                                                                                                                                                          },
                                                                                                                                                                                                                                                                                                          "num_date": {
                                                                                                                                                                                                                                                                                                            "confidence": [
                                                                                                                                                                                                                                                                                                              2021.1219178082192,
                                                                                                                                                                                                                                                                                                              2021.1219178082192
                                                                                                                                                                                                                                                                                                            ],
                                                                                                                                                                                                                                                                                                            "value": 2021.1219178082192
                                                                                                                                                                                                                                                                                                          },
                                                                                                                                                                                                                                                                                                          "originating_lab": {
                                                                                                                                                                                                                                                                                                            "value": "Servicio de Microbiolog\u00eda Cl\u00ednica (Complejo Hospitalario de Navarra, Pamplona), Instituto de Investigaci\u00f3n Sanitaria de Navarra (IdiSNA)"
                                                                                                                                                                                                                                                                                                          },
                                                                                                                                                                                                                                                                                                          "pangolin_lineage": {
                                                                                                                                                                                                                                                                                                            "value": "B.1.177"
                                                                                                                                                                                                                                                                                                          },
                                                                                                                                                                                                                                                                                                          "recency": {
                                                                                                                                                                                                                                                                                                            "value": "3-7 days ago"
                                                                                                                                                                                                                                                                                                          },
                                                                                                                                                                                                                                                                                                          "region": {
                                                                                                                                                                                                                                                                                                            "value": "Europe"
                                                                                                                                                                                                                                                                                                          },
                                                                                                                                                                                                                                                                                                          "region_exposure": {
                                                                                                                                                                                                                                                                                                            "value": "Europe"
                                                                                                                                                                                                                                                                                                          },

                                                                                                                                                                                                                                                                                                          "subclade_membership": {
                                                                                                                                                                                                                                                                                                            "value": "20E (EU1)"
                                                                                                                                                                                                                                                                                                          },
                                                                                                                                                                                                                                                                                                          "submitting_lab": {
                                                                                                                                                                                                                                                                                                            "value": "SeqCOVID-SPAIN consortium/IBV(CSIC)"
                                                                                                                                                                                                                                                                                                          },
                                                                                                                                                                                                                                                                                                          "url": "https://www.gisaid.org"
                                                                                                                                                                                                                                                                                                        }
                                                                                                                                                                                                                                                                                                      },
                                                                                                                                                                                                                                                                                                      {
                                                                                                                                                                                                                                                                                                        "branch_attrs": {
                                                                                                                                                                                                                                                                                                          "mutations": {}
                                                                                                                                                                                                                                                                                                        },
                                                                                                                                                                                                                                                                                                        "children": [
                                                                                                                                                                                                                                                                                                          {
                                                                                                                                                                                                                                                                                                            "branch_attrs": {
                                                                                                                                                                                                                                                                                                              "labels": {
                                                                                                                                                                                                                                                                                                                "aa": "M: R107H"
                                                                                                                                                                                                                                                                                                              },
                                                                                                                                                                                                                                                                                                              "mutations": {
                                                                                                                                                                                                                                                                                                                "M": [
                                                                                                                                                                                                                                                                                                                  "R107H"
                                                                                                                                                                                                                                                                                                                ],
                                                                                                                                                                                                                                                                                                                "nuc": [
                                                                                                                                                                                                                                                                                                                  "G26842A"
                                                                                                                                                                                                                                                                                                                ]
                                                                                                                                                                                                                                                                                                              }
                                                                                                                                                                                                                                                                                                            },
                                                                                                                                                                                                                                                                                                            "name": "Spain/MD-IBV-99014312/2020",
                                                                                                                                                                                                                                                                                                            "node_attrs": {

                                                                                                                                                                                                                                                                                                              "author": {
                                                                                                                                                                                                                                                                                                                "author": "Dar\u00edo Garc\u00eda de Viedma et al",
                                                                                                                                                                                                                                                                                                                "value": "Dar\u00edo Garc\u00eda de Viedma et al"
                                                                                                                                                                                                                                                                                                              },
                                                                                                                                                                                                                                                                                                              "clade_membership": {
                                                                                                                                                                                                                                                                                                                "value": "20E (EU1)"
                                                                                                                                                                                                                                                                                                              },
                                                                                                                                                                                                                                                                                                              "country": {
                                                                                                                                                                                                                                                                                                                "value": "Europe"
                                                                                                                                                                                                                                                                                                              },
                                                                                                                                                                                                                                                                                                              "div": 13,
                                                                                                                                                                                                                                                                                                              "division": {
                                                                                                                                                                                                                                                                                                                "value": "Europe"
                                                                                                                                                                                                                                                                                                              },
                                                                                                                                                                                                                                                                                                              "division_exposure": {
                                                                                                                                                                                                                                                                                                                "value": "Europe"
                                                                                                                                                                                                                                                                                                              },
                                                                                                                                                                                                                                                                                                              "gisaid_epi_isl": {
                                                                                                                                                                                                                                                                                                                "value": "EPI_ISL_861773"
                                                                                                                                                                                                                                                                                                              },
                                                                                                                                                                                                                                                                                                              "host": {
                                                                                                                                                                                                                                                                                                                "value": "Human"
                                                                                                                                                                                                                                                                                                              },
                                                                                                                                                                                                                                                                                                              "custom_location": {
                                                                                                                                                                                                                                                                                                                "confidence": {
                                                                                                                                                                                                                                                                                                                  "Europe": 1.0
                                                                                                                                                                                                                                                                                                                },
                                                                                                                                                                                                                                                                                                                "entropy": -1.000088900581841e-12,
                                                                                                                                                                                                                                                                                                                "value": "Europe"
                                                                                                                                                                                                                                                                                                              },
                                                                                                                                                                                                                                                                                                              "num_date": {
                                                                                                                                                                                                                                                                                                                "confidence": [
                                                                                                                                                                                                                                                                                                                  2020.9357923497269,
                                                                                                                                                                                                                                                                                                                  2020.9357923497269
                                                                                                                                                                                                                                                                                                                ],
                                                                                                                                                                                                                                                                                                                "value": 2020.9357923497269
                                                                                                                                                                                                                                                                                                              },
                                                                                                                                                                                                                                                                                                              "originating_lab": {
                                                                                                                                                                                                                                                                                                                "value": "Hospital General Universitario Gregorio Mara\u00f1\u00f3n"
                                                                                                                                                                                                                                                                                                              },
                                                                                                                                                                                                                                                                                                              "pangolin_lineage": {
                                                                                                                                                                                                                                                                                                                "value": "B.1.177"
                                                                                                                                                                                                                                                                                                              },
                                                                                                                                                                                                                                                                                                              "recency": {
                                                                                                                                                                                                                                                                                                                "value": "Older"
                                                                                                                                                                                                                                                                                                              },
                                                                                                                                                                                                                                                                                                              "region": {
                                                                                                                                                                                                                                                                                                                "value": "Europe"
                                                                                                                                                                                                                                                                                                              },
                                                                                                                                                                                                                                                                                                              "region_exposure": {
                                                                                                                                                                                                                                                                                                                "value": "Europe"
                                                                                                                                                                                                                                                                                                              },

                                                                                                                                                                                                                                                                                                              "subclade_membership": {
                                                                                                                                                                                                                                                                                                                "value": "20E (EU1)"
                                                                                                                                                                                                                                                                                                              },
                                                                                                                                                                                                                                                                                                              "submitting_lab": {
                                                                                                                                                                                                                                                                                                                "value": "SeqCOVID-SPAIN consortium/IBV(CSIC)"
                                                                                                                                                                                                                                                                                                              },
                                                                                                                                                                                                                                                                                                              "url": "https://www.gisaid.org"
                                                                                                                                                                                                                                                                                                            }
                                                                                                                                                                                                                                                                                                          },
                                                                                                                                                                                                                                                                                                          {
                                                                                                                                                                                                                                                                                                            "branch_attrs": {
                                                                                                                                                                                                                                                                                                              "mutations": {}
                                                                                                                                                                                                                                                                                                            },
                                                                                                                                                                                                                                                                                                            "children": [
                                                                                                                                                                                                                                                                                                              {
                                                                                                                                                                                                                                                                                                                "branch_attrs": {
                                                                                                                                                                                                                                                                                                                  "labels": {
                                                                                                                                                                                                                                                                                                                    "aa": "S: L118F"
                                                                                                                                                                                                                                                                                                                  },
                                                                                                                                                                                                                                                                                                                  "mutations": {
                                                                                                                                                                                                                                                                                                                    "S": [
                                                                                                                                                                                                                                                                                                                      "L118F"
                                                                                                                                                                                                                                                                                                                    ],
                                                                                                                                                                                                                                                                                                                    "nuc": [
                                                                                                                                                                                                                                                                                                                      "T5047C",
                                                                                                                                                                                                                                                                                                                      "C21914T"
                                                                                                                                                                                                                                                                                                                    ]
                                                                                                                                                                                                                                                                                                                  }
                                                                                                                                                                                                                                                                                                                },
                                                                                                                                                                                                                                                                                                                "name": "Ireland/D-NVRL-21IRL19983/2021",
                                                                                                                                                                                                                                                                                                                "node_attrs": {
                                                                                                                                                                                                                                                                                                                  "author": {
                                                                                                                                                                                                                                                                                                                    "author": "Michael Carr et al",
                                                                                                                                                                                                                                                                                                                    "value": "Michael Carr et al"
                                                                                                                                                                                                                                                                                                                  },
                                                                                                                                                                                                                                                                                                                  "clade_membership": {
                                                                                                                                                                                                                                                                                                                    "value": "20E (EU1)"
                                                                                                                                                                                                                                                                                                                  },
                                                                                                                                                                                                                                                                                                                  "country": {
                                                                                                                                                                                                                                                                                                                    "value": "Europe"
                                                                                                                                                                                                                                                                                                                  },
                                                                                                                                                                                                                                                                                                                  "div": 14,
                                                                                                                                                                                                                                                                                                                  "division": {
                                                                                                                                                                                                                                                                                                                    "value": "Europe"
                                                                                                                                                                                                                                                                                                                  },
                                                                                                                                                                                                                                                                                                                  "division_exposure": {
                                                                                                                                                                                                                                                                                                                    "value": "Europe"
                                                                                                                                                                                                                                                                                                                  },
                                                                                                                                                                                                                                                                                                                  "gisaid_epi_isl": {
                                                                                                                                                                                                                                                                                                                    "value": "EPI_ISL_909787"
                                                                                                                                                                                                                                                                                                                  },
                                                                                                                                                                                                                                                                                                                  "host": {
                                                                                                                                                                                                                                                                                                                    "value": "Human"
                                                                                                                                                                                                                                                                                                                  },
                                                                                                                                                                                                                                                                                                                  "custom_location": {
                                                                                                                                                                                                                                                                                                                    "confidence": {
                                                                                                                                                                                                                                                                                                                      "Europe": 0.9999999999999999
                                                                                                                                                                                                                                                                                                                    },
                                                                                                                                                                                                                                                                                                                    "entropy": -9.99866855976916e-13,
                                                                                                                                                                                                                                                                                                                    "value": "Europe"
                                                                                                                                                                                                                                                                                                                  },
                                                                                                                                                                                                                                                                                                                  "num_date": {
                                                                                                                                                                                                                                                                                                                    "confidence": [
                                                                                                                                                                                                                                                                                                                      2021.0561643835617,
                                                                                                                                                                                                                                                                                                                      2021.0561643835617
                                                                                                                                                                                                                                                                                                                    ],
                                                                                                                                                                                                                                                                                                                    "value": 2021.0561643835617
                                                                                                                                                                                                                                                                                                                  },
                                                                                                                                                                                                                                                                                                                  "originating_lab": {
                                                                                                                                                                                                                                                                                                                    "value": "National Virus Reference Laboratory"
                                                                                                                                                                                                                                                                                                                  },
                                                                                                                                                                                                                                                                                                                  "pangolin_lineage": {
                                                                                                                                                                                                                                                                                                                    "value": "B.1.177"
                                                                                                                                                                                                                                                                                                                  },
                                                                                                                                                                                                                                                                                                                  "recency": {
                                                                                                                                                                                                                                                                                                                    "value": "Older"
                                                                                                                                                                                                                                                                                                                  },
                                                                                                                                                                                                                                                                                                                  "region": {
                                                                                                                                                                                                                                                                                                                    "value": "Europe"
                                                                                                                                                                                                                                                                                                                  },
                                                                                                                                                                                                                                                                                                                  "region_exposure": {
                                                                                                                                                                                                                                                                                                                    "value": "Europe"
                                                                                                                                                                                                                                                                                                                  },

                                                                                                                                                                                                                                                                                                                  "subclade_membership": {
                                                                                                                                                                                                                                                                                                                    "value": "20E (EU1)"
                                                                                                                                                                                                                                                                                                                  },
                                                                                                                                                                                                                                                                                                                  "submitting_lab": {
                                                                                                                                                                                                                                                                                                                    "value": "National Virus Reference Laboratory"
                                                                                                                                                                                                                                                                                                                  },
                                                                                                                                                                                                                                                                                                                  "url": "https://www.gisaid.org"
                                                                                                                                                                                                                                                                                                                }
                                                                                                                                                                                                                                                                                                              },
                                                                                                                                                                                                                                                                                                              {
                                                                                                                                                                                                                                                                                                                "branch_attrs": {
                                                                                                                                                                                                                                                                                                                  "mutations": {}
                                                                                                                                                                                                                                                                                                                },
                                                                                                                                                                                                                                                                                                                "children": [
                                                                                                                                                                                                                                                                                                                  {
                                                                                                                                                                                                                                                                                                                    "branch_attrs": {
                                                                                                                                                                                                                                                                                                                      "labels": {
                                                                                                                                                                                                                                                                                                                        "aa": "ORF1a: G1764C"
                                                                                                                                                                                                                                                                                                                      },
                                                                                                                                                                                                                                                                                                                      "mutations": {
                                                                                                                                                                                                                                                                                                                        "ORF1a": [
                                                                                                                                                                                                                                                                                                                          "G1764C"
                                                                                                                                                                                                                                                                                                                        ],
                                                                                                                                                                                                                                                                                                                        "nuc": [
                                                                                                                                                                                                                                                                                                                          "G5555T",
                                                                                                                                                                                                                                                                                                                          "G17562A"
                                                                                                                                                                                                                                                                                                                        ]
                                                                                                                                                                                                                                                                                                                      }
                                                                                                                                                                                                                                                                                                                    },
                                                                                                                                                                                                                                                                                                                    "children": [
                                                                                                                                                                                                                                                                                                                      {
                                                                                                                                                                                                                                                                                                                        "branch_attrs": {
                                                                                                                                                                                                                                                                                                                          "labels": {
                                                                                                                                                                                                                                                                                                                            "aa": "N: S413I"
                                                                                                                                                                                                                                                                                                                          },
                                                                                                                                                                                                                                                                                                                          "mutations": {
                                                                                                                                                                                                                                                                                                                            "N": [
                                                                                                                                                                                                                                                                                                                              "S413I"
                                                                                                                                                                                                                                                                                                                            ],
                                                                                                                                                                                                                                                                                                                            "nuc": [
                                                                                                                                                                                                                                                                                                                              "T15015C",
                                                                                                                                                                                                                                                                                                                              "G29511T"
                                                                                                                                                                                                                                                                                                                            ]
                                                                                                                                                                                                                                                                                                                          }
                                                                                                                                                                                                                                                                                                                        },
                                                                                                                                                                                                                                                                                                                        "name": "Norway/3370/2021",
                                                                                                                                                                                                                                                                                                                        "node_attrs": {
                                                                                                                                                                                                                                                                                                                          "author": {
                                                                                                                                                                                                                                                                                                                            "author": "Kathrine Stene-Johansen et al",
                                                                                                                                                                                                                                                                                                                            "value": "Kathrine Stene-Johansen et al"
                                                                                                                                                                                                                                                                                                                          },
                                                                                                                                                                                                                                                                                                                          "clade_membership": {
                                                                                                                                                                                                                                                                                                                            "value": "20E (EU1)"
                                                                                                                                                                                                                                                                                                                          },
                                                                                                                                                                                                                                                                                                                          "country": {
                                                                                                                                                                                                                                                                                                                            "value": "Europe"
                                                                                                                                                                                                                                                                                                                          },
                                                                                                                                                                                                                                                                                                                          "div": 16,
                                                                                                                                                                                                                                                                                                                          "division": {
                                                                                                                                                                                                                                                                                                                            "value": "Europe"
                                                                                                                                                                                                                                                                                                                          },
                                                                                                                                                                                                                                                                                                                          "division_exposure": {
                                                                                                                                                                                                                                                                                                                            "value": "Europe"
                                                                                                                                                                                                                                                                                                                          },
                                                                                                                                                                                                                                                                                                                          "gisaid_epi_isl": {
                                                                                                                                                                                                                                                                                                                            "value": "EPI_ISL_1073937"
                                                                                                                                                                                                                                                                                                                          },
                                                                                                                                                                                                                                                                                                                          "host": {
                                                                                                                                                                                                                                                                                                                            "value": "Human"
                                                                                                                                                                                                                                                                                                                          },
                                                                                                                                                                                                                                                                                                                          "custom_location": {
                                                                                                                                                                                                                                                                                                                            "confidence": {
                                                                                                                                                                                                                                                                                                                              "Europe": 1.0
                                                                                                                                                                                                                                                                                                                            },
                                                                                                                                                                                                                                                                                                                            "entropy": -1.000088900581841e-12,
                                                                                                                                                                                                                                                                                                                            "value": "Europe"
                                                                                                                                                                                                                                                                                                                          },
                                                                                                                                                                                                                                                                                                                          "num_date": {
                                                                                                                                                                                                                                                                                                                            "confidence": [
                                                                                                                                                                                                                                                                                                                              2021.0972602739726,
                                                                                                                                                                                                                                                                                                                              2021.0972602739726
                                                                                                                                                                                                                                                                                                                            ],
                                                                                                                                                                                                                                                                                                                            "value": 2021.0972602739726
                                                                                                                                                                                                                                                                                                                          },
                                                                                                                                                                                                                                                                                                                          "originating_lab": {
                                                                                                                                                                                                                                                                                                                            "value": "Medical Microbiology Unit, Department for Laboratory Medicine, Drammen Hospital, Vestre Viken Health Trust,"
                                                                                                                                                                                                                                                                                                                          },
                                                                                                                                                                                                                                                                                                                          "pangolin_lineage": {
                                                                                                                                                                                                                                                                                                                            "value": "B.1.177"
                                                                                                                                                                                                                                                                                                                          },
                                                                                                                                                                                                                                                                                                                          "recency": {
                                                                                                                                                                                                                                                                                                                            "value": "One week ago"
                                                                                                                                                                                                                                                                                                                          },
                                                                                                                                                                                                                                                                                                                          "region": {
                                                                                                                                                                                                                                                                                                                            "value": "Europe"
                                                                                                                                                                                                                                                                                                                          },
                                                                                                                                                                                                                                                                                                                          "region_exposure": {
                                                                                                                                                                                                                                                                                                                            "value": "Europe"
                                                                                                                                                                                                                                                                                                                          },
                                                                                                                                                                                                                                                                                                                          "subclade_membership": {
                                                                                                                                                                                                                                                                                                                            "value": "20E (EU1)"
                                                                                                                                                                                                                                                                                                                          },
                                                                                                                                                                                                                                                                                                                          "submitting_lab": {
                                                                                                                                                                                                                                                                                                                            "value": "Norwegian Institute of Public Health, Department of Virology"
                                                                                                                                                                                                                                                                                                                          },
                                                                                                                                                                                                                                                                                                                          "url": "https://www.gisaid.org"
                                                                                                                                                                                                                                                                                                                        }
                                                                                                                                                                                                                                                                                                                      },
                                                                                                                                                                                                                                                                                                                      {
                                                                                                                                                                                                                                                                                                                        "branch_attrs": {
                                                                                                                                                                                                                                                                                                                          "mutations": {}
                                                                                                                                                                                                                                                                                                                        },
                                                                                                                                                                                                                                                                                                                        "children": [
                                                                                                                                                                                                                                                                                                                          {
                                                                                                                                                                                                                                                                                                                            "branch_attrs": {
                                                                                                                                                                                                                                                                                                                              "mutations": {}
                                                                                                                                                                                                                                                                                                                            },
                                                                                                                                                                                                                                                                                                                            "name": "Norway/1869/2021",
                                                                                                                                                                                                                                                                                                                            "node_attrs": {
                                                                                                                                                                                                                                                                                                                              "author": {
                                                                                                                                                                                                                                                                                                                                "author": "Kathrine Stene-Johansen et al",
                                                                                                                                                                                                                                                                                                                                "value": "Kathrine Stene-Johansen et al"
                                                                                                                                                                                                                                                                                                                              },
                                                                                                                                                                                                                                                                                                                              "clade_membership": {
                                                                                                                                                                                                                                                                                                                                "value": "20E (EU1)"
                                                                                                                                                                                                                                                                                                                              },
                                                                                                                                                                                                                                                                                                                              "country": {
                                                                                                                                                                                                                                                                                                                                "value": "Europe"
                                                                                                                                                                                                                                                                                                                              },
                                                                                                                                                                                                                                                                                                                              "div": 14,
                                                                                                                                                                                                                                                                                                                              "division": {
                                                                                                                                                                                                                                                                                                                                "value": "Europe"
                                                                                                                                                                                                                                                                                                                              },
                                                                                                                                                                                                                                                                                                                              "division_exposure": {
                                                                                                                                                                                                                                                                                                                                "value": "Europe"
                                                                                                                                                                                                                                                                                                                              },
                                                                                                                                                                                                                                                                                                                              "gisaid_epi_isl": {
                                                                                                                                                                                                                                                                                                                                "value": "EPI_ISL_964989"
                                                                                                                                                                                                                                                                                                                              },
                                                                                                                                                                                                                                                                                                                              "host": {
                                                                                                                                                                                                                                                                                                                                "value": "Human"
                                                                                                                                                                                                                                                                                                                              },
                                                                                                                                                                                                                                                                                                                              "custom_location": {
                                                                                                                                                                                                                                                                                                                                "confidence": {
                                                                                                                                                                                                                                                                                                                                  "Europe": 1.0
                                                                                                                                                                                                                                                                                                                                },
                                                                                                                                                                                                                                                                                                                                "entropy": -1.000088900581841e-12,
                                                                                                                                                                                                                                                                                                                                "value": "Europe"
                                                                                                                                                                                                                                                                                                                              },
                                                                                                                                                                                                                                                                                                                              "num_date": {
                                                                                                                                                                                                                                                                                                                                "confidence": [
                                                                                                                                                                                                                                                                                                                                  2021.0698630136985,
                                                                                                                                                                                                                                                                                                                                  2021.0698630136985
                                                                                                                                                                                                                                                                                                                                ],
                                                                                                                                                                                                                                                                                                                                "value": 2021.0698630136985
                                                                                                                                                                                                                                                                                                                              },
                                                                                                                                                                                                                                                                                                                              "originating_lab": {
                                                                                                                                                                                                                                                                                                                                "value": "Furst Medical Laboratory"
                                                                                                                                                                                                                                                                                                                              },
                                                                                                                                                                                                                                                                                                                              "pangolin_lineage": {
                                                                                                                                                                                                                                                                                                                                "value": "B.1.177"
                                                                                                                                                                                                                                                                                                                              },
                                                                                                                                                                                                                                                                                                                              "recency": {
                                                                                                                                                                                                                                                                                                                                "value": "One month ago"
                                                                                                                                                                                                                                                                                                                              },
                                                                                                                                                                                                                                                                                                                              "region": {
                                                                                                                                                                                                                                                                                                                                "value": "Europe"
                                                                                                                                                                                                                                                                                                                              },
                                                                                                                                                                                                                                                                                                                              "region_exposure": {
                                                                                                                                                                                                                                                                                                                                "value": "Europe"
                                                                                                                                                                                                                                                                                                                              },
                                                                                                                                                                                                                                                                                                                              "subclade_membership": {
                                                                                                                                                                                                                                                                                                                                "value": "20E (EU1)"
                                                                                                                                                                                                                                                                                                                              },
                                                                                                                                                                                                                                                                                                                              "submitting_lab": {
                                                                                                                                                                                                                                                                                                                                "value": "Norwegian Institute of Public Health, Department of Virology"
                                                                                                                                                                                                                                                                                                                              },
                                                                                                                                                                                                                                                                                                                              "url": "https://www.gisaid.org"
                                                                                                                                                                                                                                                                                                                            }
                                                                                                                                                                                                                                                                                                                          },
                                                                                                                                                                                                                                                                                                                          {
                                                                                                                                                                                                                                                                                                                            "branch_attrs": {
                                                                                                                                                                                                                                                                                                                              "mutations": {}
                                                                                                                                                                                                                                                                                                                            },
                                                                                                                                                                                                                                                                                                                            "name": "Norway/1781/2021",
                                                                                                                                                                                                                                                                                                                            "node_attrs": {
                                                                                                                                                                                                                                                                                                                              "author": {
                                                                                                                                                                                                                                                                                                                                "author": "Kathrine Stene-Johansen et al",
                                                                                                                                                                                                                                                                                                                                "value": "Kathrine Stene-Johansen et al"
                                                                                                                                                                                                                                                                                                                              },
                                                                                                                                                                                                                                                                                                                              "clade_membership": {
                                                                                                                                                                                                                                                                                                                                "value": "20E (EU1)"
                                                                                                                                                                                                                                                                                                                              },
                                                                                                                                                                                                                                                                                                                              "country": {
                                                                                                                                                                                                                                                                                                                                "value": "Europe"
                                                                                                                                                                                                                                                                                                                              },
                                                                                                                                                                                                                                                                                                                              "div": 14,
                                                                                                                                                                                                                                                                                                                              "division": {
                                                                                                                                                                                                                                                                                                                                "value": "Europe"
                                                                                                                                                                                                                                                                                                                              },
                                                                                                                                                                                                                                                                                                                              "division_exposure": {
                                                                                                                                                                                                                                                                                                                                "value": "Europe"
                                                                                                                                                                                                                                                                                                                              },
                                                                                                                                                                                                                                                                                                                              "gisaid_epi_isl": {
                                                                                                                                                                                                                                                                                                                                "value": "EPI_ISL_964979"
                                                                                                                                                                                                                                                                                                                              },
                                                                                                                                                                                                                                                                                                                              "host": {
                                                                                                                                                                                                                                                                                                                                "value": "Human"
                                                                                                                                                                                                                                                                                                                              },
                                                                                                                                                                                                                                                                                                                              "custom_location": {
                                                                                                                                                                                                                                                                                                                                "confidence": {
                                                                                                                                                                                                                                                                                                                                  "Europe": 1.0
                                                                                                                                                                                                                                                                                                                                },
                                                                                                                                                                                                                                                                                                                                "entropy": -1.000088900581841e-12,
                                                                                                                                                                                                                                                                                                                                "value": "Europe"
                                                                                                                                                                                                                                                                                                                              },
                                                                                                                                                                                                                                                                                                                              "num_date": {
                                                                                                                                                                                                                                                                                                                                "confidence": [
                                                                                                                                                                                                                                                                                                                                  2021.0698630136985,
                                                                                                                                                                                                                                                                                                                                  2021.0698630136985
                                                                                                                                                                                                                                                                                                                                ],
                                                                                                                                                                                                                                                                                                                                "value": 2021.0698630136985
                                                                                                                                                                                                                                                                                                                              },
                                                                                                                                                                                                                                                                                                                              "originating_lab": {
                                                                                                                                                                                                                                                                                                                                "value": "Furst Medical Laboratory"
                                                                                                                                                                                                                                                                                                                              },
                                                                                                                                                                                                                                                                                                                              "pangolin_lineage": {
                                                                                                                                                                                                                                                                                                                                "value": "B.1.177"
                                                                                                                                                                                                                                                                                                                              },
                                                                                                                                                                                                                                                                                                                              "recency": {
                                                                                                                                                                                                                                                                                                                                "value": "One month ago"
                                                                                                                                                                                                                                                                                                                              },
                                                                                                                                                                                                                                                                                                                              "region": {
                                                                                                                                                                                                                                                                                                                                "value": "Europe"
                                                                                                                                                                                                                                                                                                                              },
                                                                                                                                                                                                                                                                                                                              "region_exposure": {
                                                                                                                                                                                                                                                                                                                                "value": "Europe"
                                                                                                                                                                                                                                                                                                                              },
                                                                                                                                                                                                                                                                                                                              "subclade_membership": {
                                                                                                                                                                                                                                                                                                                                "value": "20E (EU1)"
                                                                                                                                                                                                                                                                                                                              },
                                                                                                                                                                                                                                                                                                                              "submitting_lab": {
                                                                                                                                                                                                                                                                                                                                "value": "Norwegian Institute of Public Health, Department of Virology"
                                                                                                                                                                                                                                                                                                                              },
                                                                                                                                                                                                                                                                                                                              "url": "https://www.gisaid.org"
                                                                                                                                                                                                                                                                                                                            }
                                                                                                                                                                                                                                                                                                                          }
                                                                                                                                                                                                                                                                                                                        ],
                                                                                                                                                                                                                                                                                                                        "name": "NODE_0001653",
                                                                                                                                                                                                                                                                                                                        "node_attrs": {
                                                                                                                                                                                                                                                                                                                          "clade_membership": {
                                                                                                                                                                                                                                                                                                                            "value": "20E (EU1)"
                                                                                                                                                                                                                                                                                                                          },
                                                                                                                                                                                                                                                                                                                          "div": 14,
                                                                                                                                                                                                                                                                                                                          "custom_location": {
                                                                                                                                                                                                                                                                                                                            "confidence": {
                                                                                                                                                                                                                                                                                                                              "Asia": 0.0032380989565252223,
                                                                                                                                                                                                                                                                                                                              "Europe": 0.993561768904272,
                                                                                                                                                                                                                                                                                                                              "South America": 0.0019458867709272103
                                                                                                                                                                                                                                                                                                                            },
                                                                                                                                                                                                                                                                                                                            "entropy": 0.04650339296808802,
                                                                                                                                                                                                                                                                                                                            "value": "Europe"
                                                                                                                                                                                                                                                                                                                          },
                                                                                                                                                                                                                                                                                                                          "num_date": {
                                                                                                                                                                                                                                                                                                                            "confidence": [
                                                                                                                                                                                                                                                                                                                              2021.0285713768983,
                                                                                                                                                                                                                                                                                                                              2021.0698630136985
                                                                                                                                                                                                                                                                                                                            ],
                                                                                                                                                                                                                                                                                                                            "value": 2021.0698630136985
                                                                                                                                                                                                                                                                                                                          },
                                                                                                                                                                                                                                                                                                                          "subclade_membership": {
                                                                                                                                                                                                                                                                                                                            "value": "20E (EU1)"
                                                                                                                                                                                                                                                                                                                          }
                                                                                                                                                                                                                                                                                                                        }
                                                                                                                                                                                                                                                                                                                      }
                                                                                                                                                                                                                                                                                                                    ],
                                                                                                                                                                                                                                                                                                                    "name": "NODE_0000893",
                                                                                                                                                                                                                                                                                                                    "node_attrs": {
                                                                                                                                                                                                                                                                                                                      "clade_membership": {
                                                                                                                                                                                                                                                                                                                        "value": "20E (EU1)"
                                                                                                                                                                                                                                                                                                                      },
                                                                                                                                                                                                                                                                                                                      "div": 14,
                                                                                                                                                                                                                                                                                                                      "custom_location": {
                                                                                                                                                                                                                                                                                                                        "confidence": {
                                                                                                                                                                                                                                                                                                                          "Asia": 0.0038811943999695273,
                                                                                                                                                                                                                                                                                                                          "Europe": 0.9924309339914582,
                                                                                                                                                                                                                                                                                                                          "South America": 0.002277425286892471
                                                                                                                                                                                                                                                                                                                        },
                                                                                                                                                                                                                                                                                                                        "entropy": 0.053305913972820355,
                                                                                                                                                                                                                                                                                                                        "value": "Europe"
                                                                                                                                                                                                                                                                                                                      },
                                                                                                                                                                                                                                                                                                                      "num_date": {
                                                                                                                                                                                                                                                                                                                        "confidence": [
                                                                                                                                                                                                                                                                                                                          2020.9903372685399,
                                                                                                                                                                                                                                                                                                                          2021.0612011370545
                                                                                                                                                                                                                                                                                                                        ],
                                                                                                                                                                                                                                                                                                                        "value": 2021.047634927288
                                                                                                                                                                                                                                                                                                                      },
                                                                                                                                                                                                                                                                                                                      "subclade_membership": {
                                                                                                                                                                                                                                                                                                                        "value": "20E (EU1)"
                                                                                                                                                                                                                                                                                                                      }
                                                                                                                                                                                                                                                                                                                    }
                                                                                                                                                                                                                                                                                                                  },
                                                                                                                                                                                                                                                                                                                  {
                                                                                                                                                                                                                                                                                                                    "branch_attrs": {
                                                                                                                                                                                                                                                                                                                      "mutations": {}
                                                                                                                                                                                                                                                                                                                    },
                                                                                                                                                                                                                                                                                                                    "children": [
                                                                                                                                                                                                                                                                                                                      {
                                                                                                                                                                                                                                                                                                                        "branch_attrs": {
                                                                                                                                                                                                                                                                                                                          "mutations": {
                                                                                                                                                                                                                                                                                                                            "nuc": [
                                                                                                                                                                                                                                                                                                                              "C23188T"
                                                                                                                                                                                                                                                                                                                            ]
                                                                                                                                                                                                                                                                                                                          }
                                                                                                                                                                                                                                                                                                                        },
                                                                                                                                                                                                                                                                                                                        "name": "Switzerland/ZH-UZH-IMV-3ba3d64e/2021",
                                                                                                                                                                                                                                                                                                                        "node_attrs": {

                                                                                                                                                                                                                                                                                                                          "author": {
                                                                                                                                                                                                                                                                                                                            "author": "Verena Kufner et al",
                                                                                                                                                                                                                                                                                                                            "value": "Verena Kufner et al"
                                                                                                                                                                                                                                                                                                                          },
                                                                                                                                                                                                                                                                                                                          "clade_membership": {
                                                                                                                                                                                                                                                                                                                            "value": "20E (EU1)"
                                                                                                                                                                                                                                                                                                                          },
                                                                                                                                                                                                                                                                                                                          "country": {
                                                                                                                                                                                                                                                                                                                            "value": "Europe"
                                                                                                                                                                                                                                                                                                                          },
                                                                                                                                                                                                                                                                                                                          "div": 13,
                                                                                                                                                                                                                                                                                                                          "division": {
                                                                                                                                                                                                                                                                                                                            "value": "Europe"
                                                                                                                                                                                                                                                                                                                          },
                                                                                                                                                                                                                                                                                                                          "division_exposure": {
                                                                                                                                                                                                                                                                                                                            "value": "Europe"
                                                                                                                                                                                                                                                                                                                          },
                                                                                                                                                                                                                                                                                                                          "gisaid_epi_isl": {
                                                                                                                                                                                                                                                                                                                            "value": "EPI_ISL_1082341"
                                                                                                                                                                                                                                                                                                                          },
                                                                                                                                                                                                                                                                                                                          "host": {
                                                                                                                                                                                                                                                                                                                            "value": "Human"
                                                                                                                                                                                                                                                                                                                          },
                                                                                                                                                                                                                                                                                                                          "custom_location": {
                                                                                                                                                                                                                                                                                                                            "confidence": {
                                                                                                                                                                                                                                                                                                                              "Europe": 1.0
                                                                                                                                                                                                                                                                                                                            },
                                                                                                                                                                                                                                                                                                                            "entropy": -1.000088900581841e-12,
                                                                                                                                                                                                                                                                                                                            "value": "Europe"
                                                                                                                                                                                                                                                                                                                          },
                                                                                                                                                                                                                                                                                                                          "num_date": {
                                                                                                                                                                                                                                                                                                                            "confidence": [
                                                                                                                                                                                                                                                                                                                              2021.072602739726,
                                                                                                                                                                                                                                                                                                                              2021.072602739726
                                                                                                                                                                                                                                                                                                                            ],
                                                                                                                                                                                                                                                                                                                            "value": 2021.072602739726
                                                                                                                                                                                                                                                                                                                          },
                                                                                                                                                                                                                                                                                                                          "originating_lab": {
                                                                                                                                                                                                                                                                                                                            "value": "Spital M\u00e4nnedorf AG"
                                                                                                                                                                                                                                                                                                                          },
                                                                                                                                                                                                                                                                                                                          "pangolin_lineage": {
                                                                                                                                                                                                                                                                                                                            "value": "B.1.177"
                                                                                                                                                                                                                                                                                                                          },
                                                                                                                                                                                                                                                                                                                          "recency": {
                                                                                                                                                                                                                                                                                                                            "value": "3-7 days ago"
                                                                                                                                                                                                                                                                                                                          },
                                                                                                                                                                                                                                                                                                                          "region": {
                                                                                                                                                                                                                                                                                                                            "value": "Europe"
                                                                                                                                                                                                                                                                                                                          },
                                                                                                                                                                                                                                                                                                                          "region_exposure": {
                                                                                                                                                                                                                                                                                                                            "value": "Europe"
                                                                                                                                                                                                                                                                                                                          },

                                                                                                                                                                                                                                                                                                                          "subclade_membership": {
                                                                                                                                                                                                                                                                                                                            "value": "20E (EU1)"
                                                                                                                                                                                                                                                                                                                          },
                                                                                                                                                                                                                                                                                                                          "submitting_lab": {
                                                                                                                                                                                                                                                                                                                            "value": "Institute of Medical Virology, University of Zurich"
                                                                                                                                                                                                                                                                                                                          },
                                                                                                                                                                                                                                                                                                                          "url": "https://www.gisaid.org"
                                                                                                                                                                                                                                                                                                                        }
                                                                                                                                                                                                                                                                                                                      },
                                                                                                                                                                                                                                                                                                                      {
                                                                                                                                                                                                                                                                                                                        "branch_attrs": {
                                                                                                                                                                                                                                                                                                                          "mutations": {}
                                                                                                                                                                                                                                                                                                                        },
                                                                                                                                                                                                                                                                                                                        "children": [
                                                                                                                                                                                                                                                                                                                          {
                                                                                                                                                                                                                                                                                                                            "branch_attrs": {
                                                                                                                                                                                                                                                                                                                              "mutations": {}
                                                                                                                                                                                                                                                                                                                            },
                                                                                                                                                                                                                                                                                                                            "name": "Luxembourg/LNS2746857/2021",
                                                                                                                                                                                                                                                                                                                            "node_attrs": {

                                                                                                                                                                                                                                                                                                                              "author": {
                                                                                                                                                                                                                                                                                                                                "author": "Anke Wienecke-Baldacchino et al",
                                                                                                                                                                                                                                                                                                                                "value": "Anke Wienecke-Baldacchino et al"
                                                                                                                                                                                                                                                                                                                              },
                                                                                                                                                                                                                                                                                                                              "clade_membership": {
                                                                                                                                                                                                                                                                                                                                "value": "20E (EU1)"
                                                                                                                                                                                                                                                                                                                              },
                                                                                                                                                                                                                                                                                                                              "country": {
                                                                                                                                                                                                                                                                                                                                "value": "Europe"
                                                                                                                                                                                                                                                                                                                              },
                                                                                                                                                                                                                                                                                                                              "div": 12,
                                                                                                                                                                                                                                                                                                                              "division": {
                                                                                                                                                                                                                                                                                                                                "value": "Europe"
                                                                                                                                                                                                                                                                                                                              },
                                                                                                                                                                                                                                                                                                                              "division_exposure": {
                                                                                                                                                                                                                                                                                                                                "value": "Europe"
                                                                                                                                                                                                                                                                                                                              },
                                                                                                                                                                                                                                                                                                                              "gisaid_epi_isl": {
                                                                                                                                                                                                                                                                                                                                "value": "EPI_ISL_910920"
                                                                                                                                                                                                                                                                                                                              },
                                                                                                                                                                                                                                                                                                                              "host": {
                                                                                                                                                                                                                                                                                                                                "value": "Human"
                                                                                                                                                                                                                                                                                                                              },
                                                                                                                                                                                                                                                                                                                              "custom_location": {
                                                                                                                                                                                                                                                                                                                                "confidence": {
                                                                                                                                                                                                                                                                                                                                  "Europe": 1.0
                                                                                                                                                                                                                                                                                                                                },
                                                                                                                                                                                                                                                                                                                                "entropy": -1.000088900581841e-12,
                                                                                                                                                                                                                                                                                                                                "value": "Europe"
                                                                                                                                                                                                                                                                                                                              },
                                                                                                                                                                                                                                                                                                                              "num_date": {
                                                                                                                                                                                                                                                                                                                                "confidence": [
                                                                                                                                                                                                                                                                                                                                  2021.0150684931507,
                                                                                                                                                                                                                                                                                                                                  2021.0150684931507
                                                                                                                                                                                                                                                                                                                                ],
                                                                                                                                                                                                                                                                                                                                "value": 2021.0150684931507
                                                                                                                                                                                                                                                                                                                              },
                                                                                                                                                                                                                                                                                                                              "originating_lab": {
                                                                                                                                                                                                                                                                                                                                "value": "Laboratoire national de sante, Microbiology, Virology"
                                                                                                                                                                                                                                                                                                                              },
                                                                                                                                                                                                                                                                                                                              "pangolin_lineage": {
                                                                                                                                                                                                                                                                                                                                "value": "B.1.177"
                                                                                                                                                                                                                                                                                                                              },
                                                                                                                                                                                                                                                                                                                              "recency": {
                                                                                                                                                                                                                                                                                                                                "value": "Older"
                                                                                                                                                                                                                                                                                                                              },
                                                                                                                                                                                                                                                                                                                              "region": {
                                                                                                                                                                                                                                                                                                                                "value": "Europe"
                                                                                                                                                                                                                                                                                                                              },
                                                                                                                                                                                                                                                                                                                              "region_exposure": {
                                                                                                                                                                                                                                                                                                                                "value": "Europe"
                                                                                                                                                                                                                                                                                                                              },

                                                                                                                                                                                                                                                                                                                              "subclade_membership": {
                                                                                                                                                                                                                                                                                                                                "value": "20E (EU1)"
                                                                                                                                                                                                                                                                                                                              },
                                                                                                                                                                                                                                                                                                                              "submitting_lab": {
                                                                                                                                                                                                                                                                                                                                "value": "Laboratoire national de sante, Microbiology, Microbial Genomics Platform"
                                                                                                                                                                                                                                                                                                                              },
                                                                                                                                                                                                                                                                                                                              "url": "https://www.gisaid.org"
                                                                                                                                                                                                                                                                                                                            }
                                                                                                                                                                                                                                                                                                                          },
                                                                                                                                                                                                                                                                                                                          {
                                                                                                                                                                                                                                                                                                                            "branch_attrs": {
                                                                                                                                                                                                                                                                                                                              "mutations": {}
                                                                                                                                                                                                                                                                                                                            },
                                                                                                                                                                                                                                                                                                                            "name": "Netherlands/UT-RIVM-10359/2021",
                                                                                                                                                                                                                                                                                                                            "node_attrs": {

                                                                                                                                                                                                                                                                                                                              "author": {
                                                                                                                                                                                                                                                                                                                                "author": "Adam Meijer et al",
                                                                                                                                                                                                                                                                                                                                "value": "Adam Meijer et al"
                                                                                                                                                                                                                                                                                                                              },
                                                                                                                                                                                                                                                                                                                              "clade_membership": {
                                                                                                                                                                                                                                                                                                                                "value": "20E (EU1)"
                                                                                                                                                                                                                                                                                                                              },
                                                                                                                                                                                                                                                                                                                              "country": {
                                                                                                                                                                                                                                                                                                                                "value": "Europe"
                                                                                                                                                                                                                                                                                                                              },
                                                                                                                                                                                                                                                                                                                              "div": 12,
                                                                                                                                                                                                                                                                                                                              "division": {
                                                                                                                                                                                                                                                                                                                                "value": "Europe"
                                                                                                                                                                                                                                                                                                                              },
                                                                                                                                                                                                                                                                                                                              "division_exposure": {
                                                                                                                                                                                                                                                                                                                                "value": "Europe"
                                                                                                                                                                                                                                                                                                                              },
                                                                                                                                                                                                                                                                                                                              "gisaid_epi_isl": {
                                                                                                                                                                                                                                                                                                                                "value": "EPI_ISL_905055"
                                                                                                                                                                                                                                                                                                                              },
                                                                                                                                                                                                                                                                                                                              "host": {
                                                                                                                                                                                                                                                                                                                                "value": "Human"
                                                                                                                                                                                                                                                                                                                              },
                                                                                                                                                                                                                                                                                                                              "custom_location": {
                                                                                                                                                                                                                                                                                                                                "confidence": {
                                                                                                                                                                                                                                                                                                                                  "Europe": 1.0
                                                                                                                                                                                                                                                                                                                                },
                                                                                                                                                                                                                                                                                                                                "entropy": -1.000088900581841e-12,
                                                                                                                                                                                                                                                                                                                                "value": "Europe"
                                                                                                                                                                                                                                                                                                                              },
                                                                                                                                                                                                                                                                                                                              "num_date": {
                                                                                                                                                                                                                                                                                                                                "confidence": [
                                                                                                                                                                                                                                                                                                                                  2021.0287671232877,
                                                                                                                                                                                                                                                                                                                                  2021.0287671232877
                                                                                                                                                                                                                                                                                                                                ],
                                                                                                                                                                                                                                                                                                                                "value": 2021.0287671232877
                                                                                                                                                                                                                                                                                                                              },
                                                                                                                                                                                                                                                                                                                              "originating_lab": {
                                                                                                                                                                                                                                                                                                                                "value": "Dutch COVID-19 response team"
                                                                                                                                                                                                                                                                                                                              },
                                                                                                                                                                                                                                                                                                                              "pangolin_lineage": {
                                                                                                                                                                                                                                                                                                                                "value": "B.1.177"
                                                                                                                                                                                                                                                                                                                              },
                                                                                                                                                                                                                                                                                                                              "recency": {
                                                                                                                                                                                                                                                                                                                                "value": "Older"
                                                                                                                                                                                                                                                                                                                              },
                                                                                                                                                                                                                                                                                                                              "region": {
                                                                                                                                                                                                                                                                                                                                "value": "Europe"
                                                                                                                                                                                                                                                                                                                              },
                                                                                                                                                                                                                                                                                                                              "region_exposure": {
                                                                                                                                                                                                                                                                                                                                "value": "Europe"
                                                                                                                                                                                                                                                                                                                              },
                                                                                                                                                                                                                                                                                                                              "subclade_membership": {
                                                                                                                                                                                                                                                                                                                                "value": "20E (EU1)"
                                                                                                                                                                                                                                                                                                                              },
                                                                                                                                                                                                                                                                                                                              "submitting_lab": {
                                                                                                                                                                                                                                                                                                                                "value": "National Institute for Public Health and the Environment (RIVM)"
                                                                                                                                                                                                                                                                                                                              },
                                                                                                                                                                                                                                                                                                                              "url": "https://www.gisaid.org"
                                                                                                                                                                                                                                                                                                                            }
                                                                                                                                                                                                                                                                                                                          }
                                                                                                                                                                                                                                                                                                                        ],
                                                                                                                                                                                                                                                                                                                        "name": "NODE_0001655",
                                                                                                                                                                                                                                                                                                                        "node_attrs": {
                                                                                                                                                                                                                                                                                                                          "clade_membership": {
                                                                                                                                                                                                                                                                                                                            "value": "20E (EU1)"
                                                                                                                                                                                                                                                                                                                          },
                                                                                                                                                                                                                                                                                                                          "div": 12,
                                                                                                                                                                                                                                                                                                                          "custom_location": {
                                                                                                                                                                                                                                                                                                                            "confidence": {
                                                                                                                                                                                                                                                                                                                              "Asia": 0.0032380989565252223,
                                                                                                                                                                                                                                                                                                                              "Europe": 0.993561768904272,
                                                                                                                                                                                                                                                                                                                              "South America": 0.0019458867709272103
                                                                                                                                                                                                                                                                                                                            },
                                                                                                                                                                                                                                                                                                                            "entropy": 0.04650339296808802,
                                                                                                                                                                                                                                                                                                                            "value": "Europe"
                                                                                                                                                                                                                                                                                                                          },
                                                                                                                                                                                                                                                                                                                          "num_date": {
                                                                                                                                                                                                                                                                                                                            "confidence": [
                                                                                                                                                                                                                                                                                                                              2020.9843323987104,
                                                                                                                                                                                                                                                                                                                              2021.0150684931507
                                                                                                                                                                                                                                                                                                                            ],
                                                                                                                                                                                                                                                                                                                            "value": 2021.0119115483265
                                                                                                                                                                                                                                                                                                                          },
                                                                                                                                                                                                                                                                                                                          "subclade_membership": {
                                                                                                                                                                                                                                                                                                                            "value": "20E (EU1)"
                                                                                                                                                                                                                                                                                                                          }
                                                                                                                                                                                                                                                                                                                        }
                                                                                                                                                                                                                                                                                                                      }
                                                                                                                                                                                                                                                                                                                    ],
                                                                                                                                                                                                                                                                                                                    "name": "NODE_0001654",
                                                                                                                                                                                                                                                                                                                    "node_attrs": {
                                                                                                                                                                                                                                                                                                                      "clade_membership": {
                                                                                                                                                                                                                                                                                                                        "value": "20E (EU1)"
                                                                                                                                                                                                                                                                                                                      },
                                                                                                                                                                                                                                                                                                                      "div": 12,
                                                                                                                                                                                                                                                                                                                      "custom_location": {
                                                                                                                                                                                                                                                                                                                        "confidence": {
                                                                                                                                                                                                                                                                                                                          "Asia": 0.0038811943999695273,
                                                                                                                                                                                                                                                                                                                          "Europe": 0.9924309339914582,
                                                                                                                                                                                                                                                                                                                          "South America": 0.002277425286892471
                                                                                                                                                                                                                                                                                                                        },
                                                                                                                                                                                                                                                                                                                        "entropy": 0.053305913972820355,
                                                                                                                                                                                                                                                                                                                        "value": "Europe"
                                                                                                                                                                                                                                                                                                                      },
                                                                                                                                                                                                                                                                                                                      "num_date": {
                                                                                                                                                                                                                                                                                                                        "confidence": [
                                                                                                                                                                                                                                                                                                                          2020.9398730430023,
                                                                                                                                                                                                                                                                                                                          2021.014300435092
                                                                                                                                                                                                                                                                                                                        ],
                                                                                                                                                                                                                                                                                                                        "value": 2020.9904115674362
                                                                                                                                                                                                                                                                                                                      },
                                                                                                                                                                                                                                                                                                                      "subclade_membership": {
                                                                                                                                                                                                                                                                                                                        "value": "20E (EU1)"
                                                                                                                                                                                                                                                                                                                      }
                                                                                                                                                                                                                                                                                                                    }
                                                                                                                                                                                                                                                                                                                  }
                                                                                                                                                                                                                                                                                                                ],
                                                                                                                                                                                                                                                                                                                "name": "NODE_0001651",
                                                                                                                                                                                                                                                                                                                "node_attrs": {
                                                                                                                                                                                                                                                                                                                  "clade_membership": {
                                                                                                                                                                                                                                                                                                                    "value": "20E (EU1)"
                                                                                                                                                                                                                                                                                                                  },
                                                                                                                                                                                                                                                                                                                  "div": 12,
                                                                                                                                                                                                                                                                                                                  "custom_location": {
                                                                                                                                                                                                                                                                                                                    "confidence": {
                                                                                                                                                                                                                                                                                                                      "Africa": 0.001094832050738862,
                                                                                                                                                                                                                                                                                                                      "Asia": 0.004599317576187963,
                                                                                                                                                                                                                                                                                                                      "Europe": 0.9911770104888588,
                                                                                                                                                                                                                                                                                                                      "South America": 0.002644031325261974
                                                                                                                                                                                                                                                                                                                    },
                                                                                                                                                                                                                                                                                                                    "entropy": 0.060637269182398396,
                                                                                                                                                                                                                                                                                                                    "value": "Europe"
                                                                                                                                                                                                                                                                                                                  },
                                                                                                                                                                                                                                                                                                                  "num_date": {
                                                                                                                                                                                                                                                                                                                    "confidence": [
                                                                                                                                                                                                                                                                                                                      2020.9287048918513,
                                                                                                                                                                                                                                                                                                                      2020.9993274184687
                                                                                                                                                                                                                                                                                                                    ],
                                                                                                                                                                                                                                                                                                                    "value": 2020.9630526770402
                                                                                                                                                                                                                                                                                                                  },
                                                                                                                                                                                                                                                                                                                  "subclade_membership": {
                                                                                                                                                                                                                                                                                                                    "value": "20E (EU1)"
                                                                                                                                                                                                                                                                                                                  }
                                                                                                                                                                                                                                                                                                                }
                                                                                                                                                                                                                                                                                                              }
                                                                                                                                                                                                                                                                                                            ],
                                                                                                                                                                                                                                                                                                            "name": "NODE_0001650",
                                                                                                                                                                                                                                                                                                            "node_attrs": {
                                                                                                                                                                                                                                                                                                              "clade_membership": {
                                                                                                                                                                                                                                                                                                                "value": "20E (EU1)"
                                                                                                                                                                                                                                                                                                              },
                                                                                                                                                                                                                                                                                                              "div": 12,
                                                                                                                                                                                                                                                                                                              "custom_location": {
                                                                                                                                                                                                                                                                                                                "confidence": {
                                                                                                                                                                                                                                                                                                                  "Asia": 0.003988728162825492,
                                                                                                                                                                                                                                                                                                                  "Europe": 0.9922560692840825,
                                                                                                                                                                                                                                                                                                                  "South America": 0.0023262266070434596
                                                                                                                                                                                                                                                                                                                },
                                                                                                                                                                                                                                                                                                                "entropy": 0.05432982437251696,
                                                                                                                                                                                                                                                                                                                "value": "Europe"
                                                                                                                                                                                                                                                                                                              },
                                                                                                                                                                                                                                                                                                              "num_date": {
                                                                                                                                                                                                                                                                                                                "confidence": [
                                                                                                                                                                                                                                                                                                                  2020.888209160941,
                                                                                                                                                                                                                                                                                                                  2020.9918147509247
                                                                                                                                                                                                                                                                                                                ],
                                                                                                                                                                                                                                                                                                                "value": 2020.9383090351937
                                                                                                                                                                                                                                                                                                              },
                                                                                                                                                                                                                                                                                                              "subclade_membership": {
                                                                                                                                                                                                                                                                                                                "value": "20E (EU1)"
                                                                                                                                                                                                                                                                                                              }
                                                                                                                                                                                                                                                                                                            }
                                                                                                                                                                                                                                                                                                          }
                                                                                                                                                                                                                                                                                                        ],
                                                                                                                                                                                                                                                                                                        "name": "NODE_0001649",
                                                                                                                                                                                                                                                                                                        "node_attrs": {
                                                                                                                                                                                                                                                                                                          "clade_membership": {
                                                                                                                                                                                                                                                                                                            "value": "20E (EU1)"
                                                                                                                                                                                                                                                                                                          },
                                                                                                                                                                                                                                                                                                          "div": 12,
                                                                                                                                                                                                                                                                                                          "custom_location": {
                                                                                                                                                                                                                                                                                                            "confidence": {
                                                                                                                                                                                                                                                                                                              "Asia": 0.0038898324885088737,
                                                                                                                                                                                                                                                                                                              "Europe": 0.99241814823551,
                                                                                                                                                                                                                                                                                                              "South America": 0.0022806109076150037
                                                                                                                                                                                                                                                                                                            },
                                                                                                                                                                                                                                                                                                            "entropy": 0.05338005754379499,
                                                                                                                                                                                                                                                                                                            "value": "Europe"
                                                                                                                                                                                                                                                                                                          },
                                                                                                                                                                                                                                                                                                          "num_date": {
                                                                                                                                                                                                                                                                                                            "confidence": [
                                                                                                                                                                                                                                                                                                              2020.7525292766154,
                                                                                                                                                                                                                                                                                                              2020.9357923497269
                                                                                                                                                                                                                                                                                                            ],
                                                                                                                                                                                                                                                                                                            "value": 2020.9165518251143
                                                                                                                                                                                                                                                                                                          },
                                                                                                                                                                                                                                                                                                          "subclade_membership": {
                                                                                                                                                                                                                                                                                                            "value": "20E (EU1)"
                                                                                                                                                                                                                                                                                                          }
                                                                                                                                                                                                                                                                                                        }
                                                                                                                                                                                                                                                                                                      }
                                                                                                                                                                                                                                                                                                    ],
                                                                                                                                                                                                                                                                                                    "name": "NODE_0001648",
                                                                                                                                                                                                                                                                                                    "node_attrs": {
                                                                                                                                                                                                                                                                                                      "clade_membership": {
                                                                                                                                                                                                                                                                                                        "value": "20E (EU1)"
                                                                                                                                                                                                                                                                                                      },
                                                                                                                                                                                                                                                                                                      "div": 12,
                                                                                                                                                                                                                                                                                                      "custom_location": {
                                                                                                                                                                                                                                                                                                        "confidence": {
                                                                                                                                                                                                                                                                                                          "Asia": 0.0038878965871995447,
                                                                                                                                                                                                                                                                                                          "Europe": 0.9924210396070388,
                                                                                                                                                                                                                                                                                                          "South America": 0.002279874005759422
                                                                                                                                                                                                                                                                                                        },
                                                                                                                                                                                                                                                                                                        "entropy": 0.053363283499497344,
                                                                                                                                                                                                                                                                                                        "value": "Europe"
                                                                                                                                                                                                                                                                                                      },
                                                                                                                                                                                                                                                                                                      "num_date": {
                                                                                                                                                                                                                                                                                                        "confidence": [
                                                                                                                                                                                                                                                                                                          2020.7507287823767,
                                                                                                                                                                                                                                                                                                          2020.9343614597378
                                                                                                                                                                                                                                                                                                        ],
                                                                                                                                                                                                                                                                                                        "value": 2020.8830397635293
                                                                                                                                                                                                                                                                                                      },
                                                                                                                                                                                                                                                                                                      "subclade_membership": {
                                                                                                                                                                                                                                                                                                        "value": "20E (EU1)"
                                                                                                                                                                                                                                                                                                      }
                                                                                                                                                                                                                                                                                                    }
                                                                                                                                                                                                                                                                                                  }
                                                                                                                                                                                                                                                                                                ],
                                                                                                                                                                                                                                                                                                "name": "NODE_0001642",
                                                                                                                                                                                                                                                                                                "node_attrs": {
                                                                                                                                                                                                                                                                                                  "clade_membership": {
                                                                                                                                                                                                                                                                                                    "value": "20E (EU1)"
                                                                                                                                                                                                                                                                                                  },
                                                                                                                                                                                                                                                                                                  "div": 12,
                                                                                                                                                                                                                                                                                                  "custom_location": {
                                                                                                                                                                                                                                                                                                    "confidence": {
                                                                                                                                                                                                                                                                                                      "Asia": 0.0039747043726859515,
                                                                                                                                                                                                                                                                                                      "Europe": 0.9922778755261986,
                                                                                                                                                                                                                                                                                                      "South America": 0.002320379242316473
                                                                                                                                                                                                                                                                                                    },
                                                                                                                                                                                                                                                                                                    "entropy": 0.05420315548576064,
                                                                                                                                                                                                                                                                                                    "value": "Europe"
                                                                                                                                                                                                                                                                                                  },
                                                                                                                                                                                                                                                                                                  "num_date": {
                                                                                                                                                                                                                                                                                                    "confidence": [
                                                                                                                                                                                                                                                                                                      2020.7565004863666,
                                                                                                                                                                                                                                                                                                      2020.929839648224
                                                                                                                                                                                                                                                                                                    ],
                                                                                                                                                                                                                                                                                                    "value": 2020.8271279627406
                                                                                                                                                                                                                                                                                                  },
                                                                                                                                                                                                                                                                                                  "subclade_membership": {
                                                                                                                                                                                                                                                                                                    "value": "20E (EU1)"
                                                                                                                                                                                                                                                                                                  }
                                                                                                                                                                                                                                                                                                }
                                                                                                                                                                                                                                                                                              }
                                                                                                                                                                                                                                                                                            ],
                                                                                                                                                                                                                                                                                            "name": "NODE_0001631",
                                                                                                                                                                                                                                                                                            "node_attrs": {
                                                                                                                                                                                                                                                                                              "clade_membership": {
                                                                                                                                                                                                                                                                                                "value": "20E (EU1)"
                                                                                                                                                                                                                                                                                              },
                                                                                                                                                                                                                                                                                              "div": 12,
                                                                                                                                                                                                                                                                                              "custom_location": {
                                                                                                                                                                                                                                                                                                "confidence": {
                                                                                                                                                                                                                                                                                                  "Africa": 0.0010826940975349848,
                                                                                                                                                                                                                                                                                                  "Asia": 0.004513987512094612,
                                                                                                                                                                                                                                                                                                  "Europe": 0.991317945169291,
                                                                                                                                                                                                                                                                                                  "South America": 0.0026040378128044488
                                                                                                                                                                                                                                                                                                },
                                                                                                                                                                                                                                                                                                "entropy": 0.05983012342745888,
                                                                                                                                                                                                                                                                                                "value": "Europe"
                                                                                                                                                                                                                                                                                              },
                                                                                                                                                                                                                                                                                              "num_date": {
                                                                                                                                                                                                                                                                                                "confidence": [
                                                                                                                                                                                                                                                                                                  2020.807637756028,
                                                                                                                                                                                                                                                                                                  2020.8270570674617
                                                                                                                                                                                                                                                                                                ],
                                                                                                                                                                                                                                                                                                "value": 2020.8237902096382
                                                                                                                                                                                                                                                                                              },
                                                                                                                                                                                                                                                                                              "subclade_membership": {
                                                                                                                                                                                                                                                                                                "value": "20E (EU1)"
                                                                                                                                                                                                                                                                                              }
                                                                                                                                                                                                                                                                                            }
                                                                                                                                                                                                                                                                                          }
                                                                                                                                                                                                                                                                                        ],
                                                                                                                                                                                                                                                                                        "name": "NODE_0001628",
                                                                                                                                                                                                                                                                                        "node_attrs": {
                                                                                                                                                                                                                                                                                          "clade_membership": {
                                                                                                                                                                                                                                                                                            "value": "20E (EU1)"
                                                                                                                                                                                                                                                                                          },
                                                                                                                                                                                                                                                                                          "div": 12,
                                                                                                                                                                                                                                                                                          "custom_location": {
                                                                                                                                                                                                                                                                                            "confidence": {
                                                                                                                                                                                                                                                                                              "Asia": 0.003978351711064342,
                                                                                                                                                                                                                                                                                              "Europe": 0.992272601076579,
                                                                                                                                                                                                                                                                                              "South America": 0.0023216483799608618
                                                                                                                                                                                                                                                                                            },
                                                                                                                                                                                                                                                                                            "entropy": 0.05423353986861759,
                                                                                                                                                                                                                                                                                            "value": "Europe"
                                                                                                                                                                                                                                                                                          },
                                                                                                                                                                                                                                                                                          "num_date": {
                                                                                                                                                                                                                                                                                            "confidence": [
                                                                                                                                                                                                                                                                                              2020.7980732196736,
                                                                                                                                                                                                                                                                                              2020.826565139386
                                                                                                                                                                                                                                                                                            ],
                                                                                                                                                                                                                                                                                            "value": 2020.8152360749887
                                                                                                                                                                                                                                                                                          },
                                                                                                                                                                                                                                                                                          "subclade_membership": {
                                                                                                                                                                                                                                                                                            "value": "20E (EU1)"
                                                                                                                                                                                                                                                                                          }
                                                                                                                                                                                                                                                                                        }
                                                                                                                                                                                                                                                                                      }
                                                                                                                                                                                                                                                                                    ],
                                                                                                                                                                                                                                                                                    "name": "NODE_0001626",
                                                                                                                                                                                                                                                                                    "node_attrs": {
                                                                                                                                                                                                                                                                                      "clade_membership": {
                                                                                                                                                                                                                                                                                        "value": "20E (EU1)"
                                                                                                                                                                                                                                                                                      },
                                                                                                                                                                                                                                                                                      "div": 12,
                                                                                                                                                                                                                                                                                      "custom_location": {
                                                                                                                                                                                                                                                                                        "confidence": {
                                                                                                                                                                                                                                                                                          "Asia": 0.00391029697941901,
                                                                                                                                                                                                                                                                                          "Europe": 0.9923873042954325,
                                                                                                                                                                                                                                                                                          "South America": 0.002288489645910901
                                                                                                                                                                                                                                                                                        },
                                                                                                                                                                                                                                                                                        "entropy": 0.05355921659376893,
                                                                                                                                                                                                                                                                                        "value": "Europe"
                                                                                                                                                                                                                                                                                      },
                                                                                                                                                                                                                                                                                      "num_date": {
                                                                                                                                                                                                                                                                                        "confidence": [
                                                                                                                                                                                                                                                                                          2020.789088385681,
                                                                                                                                                                                                                                                                                          2020.8189484946886
                                                                                                                                                                                                                                                                                        ],
                                                                                                                                                                                                                                                                                        "value": 2020.8064467097586
                                                                                                                                                                                                                                                                                      },
                                                                                                                                                                                                                                                                                      "subclade_membership": {
                                                                                                                                                                                                                                                                                        "value": "20E (EU1)"
                                                                                                                                                                                                                                                                                      }
                                                                                                                                                                                                                                                                                    }
                                                                                                                                                                                                                                                                                  }
                                                                                                                                                                                                                                                                                ],
                                                                                                                                                                                                                                                                                "name": "NODE_0001624",
                                                                                                                                                                                                                                                                                "node_attrs": {
                                                                                                                                                                                                                                                                                  "clade_membership": {
                                                                                                                                                                                                                                                                                    "value": "20E (EU1)"
                                                                                                                                                                                                                                                                                  },
                                                                                                                                                                                                                                                                                  "div": 12,
                                                                                                                                                                                                                                                                                  "custom_location": {
                                                                                                                                                                                                                                                                                    "confidence": {
                                                                                                                                                                                                                                                                                      "Asia": 0.0040255245142466305,
                                                                                                                                                                                                                                                                                      "Europe": 0.9922027197205875,
                                                                                                                                                                                                                                                                                      "South America": 0.0023389234968265466
                                                                                                                                                                                                                                                                                    },
                                                                                                                                                                                                                                                                                    "entropy": 0.05463711519811972,
                                                                                                                                                                                                                                                                                    "value": "Europe"
                                                                                                                                                                                                                                                                                  },
                                                                                                                                                                                                                                                                                  "num_date": {
                                                                                                                                                                                                                                                                                    "confidence": [
                                                                                                                                                                                                                                                                                      2020.7622870978855,
                                                                                                                                                                                                                                                                                      2020.816551444793
                                                                                                                                                                                                                                                                                    ],
                                                                                                                                                                                                                                                                                    "value": 2020.7980181812864
                                                                                                                                                                                                                                                                                  },
                                                                                                                                                                                                                                                                                  "subclade_membership": {
                                                                                                                                                                                                                                                                                    "value": "20E (EU1)"
                                                                                                                                                                                                                                                                                  }
                                                                                                                                                                                                                                                                                }
                                                                                                                                                                                                                                                                              }
                                                                                                                                                                                                                                                                            ],
                                                                                                                                                                                                                                                                            "name": "NODE_0001617",
                                                                                                                                                                                                                                                                            "node_attrs": {
                                                                                                                                                                                                                                                                              "clade_membership": {
                                                                                                                                                                                                                                                                                "value": "20E (EU1)"
                                                                                                                                                                                                                                                                              },
                                                                                                                                                                                                                                                                              "div": 12,
                                                                                                                                                                                                                                                                              "custom_location": {
                                                                                                                                                                                                                                                                                "confidence": {
                                                                                                                                                                                                                                                                                  "Africa": 0.0011166837967262653,
                                                                                                                                                                                                                                                                                  "Asia": 0.004808758341327566,
                                                                                                                                                                                                                                                                                  "Europe": 0.9908606988629851,
                                                                                                                                                                                                                                                                                  "South America": 0.0027232930001935035
                                                                                                                                                                                                                                                                                },
                                                                                                                                                                                                                                                                                "entropy": 0.06242123690844166,
                                                                                                                                                                                                                                                                                "value": "Europe"
                                                                                                                                                                                                                                                                              },
                                                                                                                                                                                                                                                                              "num_date": {
                                                                                                                                                                                                                                                                                "confidence": [
                                                                                                                                                                                                                                                                                  2020.7587051996838,
                                                                                                                                                                                                                                                                                  2020.8155147871196
                                                                                                                                                                                                                                                                                ],
                                                                                                                                                                                                                                                                                "value": 2020.787886611082
                                                                                                                                                                                                                                                                              },
                                                                                                                                                                                                                                                                              "subclade_membership": {
                                                                                                                                                                                                                                                                                "value": "20E (EU1)"
                                                                                                                                                                                                                                                                              }
                                                                                                                                                                                                                                                                            }
                                                                                                                                                                                                                                                                          }
                                                                                                                                                                                                                                                                        ],
                                                                                                                                                                                                                                                                        "name": "NODE_0001615",
                                                                                                                                                                                                                                                                        "node_attrs": {
                                                                                                                                                                                                                                                                          "clade_membership": {
                                                                                                                                                                                                                                                                            "value": "20E (EU1)"
                                                                                                                                                                                                                                                                          },
                                                                                                                                                                                                                                                                          "div": 12,
                                                                                                                                                                                                                                                                          "custom_location": {
                                                                                                                                                                                                                                                                            "confidence": {
                                                                                                                                                                                                                                                                              "Africa": 0.0011082366988593325,
                                                                                                                                                                                                                                                                              "Asia": 0.004867059615020265,
                                                                                                                                                                                                                                                                              "Europe": 0.9908392541648536,
                                                                                                                                                                                                                                                                              "South America": 0.0026975861577534428
                                                                                                                                                                                                                                                                            },
                                                                                                                                                                                                                                                                            "entropy": 0.06250113356563236,
                                                                                                                                                                                                                                                                            "value": "Europe"
                                                                                                                                                                                                                                                                          },
                                                                                                                                                                                                                                                                          "num_date": {
                                                                                                                                                                                                                                                                            "confidence": [
                                                                                                                                                                                                                                                                              2020.7542984880567,
                                                                                                                                                                                                                                                                              2020.813791288198
                                                                                                                                                                                                                                                                            ],
                                                                                                                                                                                                                                                                            "value": 2020.7773838847486
                                                                                                                                                                                                                                                                          },
                                                                                                                                                                                                                                                                          "subclade_membership": {
                                                                                                                                                                                                                                                                            "value": "20E (EU1)"
                                                                                                                                                                                                                                                                          }
                                                                                                                                                                                                                                                                        }
                                                                                                                                                                                                                                                                      }
                                                                                                                                                                                                                                                                    ],
                                                                                                                                                                                                                                                                    "name": "NODE_0001614",
                                                                                                                                                                                                                                                                    "node_attrs": {
                                                                                                                                                                                                                                                                      "clade_membership": {
                                                                                                                                                                                                                                                                        "value": "20E (EU1)"
                                                                                                                                                                                                                                                                      },
                                                                                                                                                                                                                                                                      "div": 12,
                                                                                                                                                                                                                                                                      "custom_location": {
                                                                                                                                                                                                                                                                        "confidence": {
                                                                                                                                                                                                                                                                          "Africa": 0.0010238385061499304,
                                                                                                                                                                                                                                                                          "Asia": 0.005084537150171696,
                                                                                                                                                                                                                                                                          "Europe": 0.9909603500786857,
                                                                                                                                                                                                                                                                          "South America": 0.002475354972015291
                                                                                                                                                                                                                                                                        },
                                                                                                                                                                                                                                                                        "entropy": 0.06149816757923185,
                                                                                                                                                                                                                                                                        "value": "Europe"
                                                                                                                                                                                                                                                                      },
                                                                                                                                                                                                                                                                      "num_date": {
                                                                                                                                                                                                                                                                        "confidence": [
                                                                                                                                                                                                                                                                          2020.7448178407508,
                                                                                                                                                                                                                                                                          2020.8048445845734
                                                                                                                                                                                                                                                                        ],
                                                                                                                                                                                                                                                                        "value": 2020.770646385542
                                                                                                                                                                                                                                                                      },
                                                                                                                                                                                                                                                                      "subclade_membership": {
                                                                                                                                                                                                                                                                        "value": "20E (EU1)"
                                                                                                                                                                                                                                                                      }
                                                                                                                                                                                                                                                                    }
                                                                                                                                                                                                                                                                  }
                                                                                                                                                                                                                                                                ],
                                                                                                                                                                                                                                                                "name": "NODE_0001611",
                                                                                                                                                                                                                                                                "node_attrs": {
                                                                                                                                                                                                                                                                  "clade_membership": {
                                                                                                                                                                                                                                                                    "value": "20E (EU1)"
                                                                                                                                                                                                                                                                  },
                                                                                                                                                                                                                                                                  "div": 12,
                                                                                                                                                                                                                                                                  "custom_location": {
                                                                                                                                                                                                                                                                    "confidence": {
                                                                                                                                                                                                                                                                      "Africa": 0.0012197064749322293,
                                                                                                                                                                                                                                                                      "Asia": 0.01043111618864177,
                                                                                                                                                                                                                                                                      "Europe": 0.9847431849524246,
                                                                                                                                                                                                                                                                      "South America": 0.0030946253904303605
                                                                                                                                                                                                                                                                    },
                                                                                                                                                                                                                                                                    "entropy": 0.09294133938054938,
                                                                                                                                                                                                                                                                    "value": "Europe"
                                                                                                                                                                                                                                                                  },
                                                                                                                                                                                                                                                                  "num_date": {
                                                                                                                                                                                                                                                                    "confidence": [
                                                                                                                                                                                                                                                                      2020.7309432489214,
                                                                                                                                                                                                                                                                      2020.8004420713678
                                                                                                                                                                                                                                                                    ],
                                                                                                                                                                                                                                                                    "value": 2020.7619868220193
                                                                                                                                                                                                                                                                  },
                                                                                                                                                                                                                                                                  "subclade_membership": {
                                                                                                                                                                                                                                                                    "value": "20E (EU1)"
                                                                                                                                                                                                                                                                  }
                                                                                                                                                                                                                                                                }
                                                                                                                                                                                                                                                              }
                                                                                                                                                                                                                                                            ],
                                                                                                                                                                                                                                                            "name": "NODE_0001608",
                                                                                                                                                                                                                                                            "node_attrs": {
                                                                                                                                                                                                                                                              "clade_membership": {
                                                                                                                                                                                                                                                                "value": "20E (EU1)"
                                                                                                                                                                                                                                                              },
                                                                                                                                                                                                                                                              "div": 12,
                                                                                                                                                                                                                                                              "custom_location": {
                                                                                                                                                                                                                                                                "confidence": {
                                                                                                                                                                                                                                                                  "Africa": 0.001598874735323709,
                                                                                                                                                                                                                                                                  "Asia": 0.03612627194542783,
                                                                                                                                                                                                                                                                  "Europe": 0.957336932177351,
                                                                                                                                                                                                                                                                  "South America": 0.0043424194254717725
                                                                                                                                                                                                                                                                },
                                                                                                                                                                                                                                                                "entropy": 0.2003837557496025,
                                                                                                                                                                                                                                                                "value": "Europe"
                                                                                                                                                                                                                                                              },
                                                                                                                                                                                                                                                              "num_date": {
                                                                                                                                                                                                                                                                "confidence": [
                                                                                                                                                                                                                                                                  2020.717644418403,
                                                                                                                                                                                                                                                                  2020.7749890596867
                                                                                                                                                                                                                                                                ],
                                                                                                                                                                                                                                                                "value": 2020.7466101496927
                                                                                                                                                                                                                                                              },
                                                                                                                                                                                                                                                              "subclade_membership": {
                                                                                                                                                                                                                                                                "value": "20E (EU1)"
                                                                                                                                                                                                                                                              }
                                                                                                                                                                                                                                                            }
                                                                                                                                                                                                                                                          }
                                                                                                                                                                                                                                                        ],
                                                                                                                                                                                                                                                        "name": "NODE_0001607",
                                                                                                                                                                                                                                                        "node_attrs": {
                                                                                                                                                                                                                                                          "clade_membership": {
                                                                                                                                                                                                                                                            "value": "20E (EU1)"
                                                                                                                                                                                                                                                          },
                                                                                                                                                                                                                                                          "div": 12,
                                                                                                                                                                                                                                                          "custom_location": {
                                                                                                                                                                                                                                                            "confidence": {
                                                                                                                                                                                                                                                              "Africa": 0.0010921434558214926,
                                                                                                                                                                                                                                                              "Asia": 0.009053805839400976,
                                                                                                                                                                                                                                                              "Europe": 0.9866747818176905,
                                                                                                                                                                                                                                                              "South America": 0.002709115970016466
                                                                                                                                                                                                                                                            },
                                                                                                                                                                                                                                                            "entropy": 0.08314304932559052,
                                                                                                                                                                                                                                                            "value": "Europe"
                                                                                                                                                                                                                                                          },
                                                                                                                                                                                                                                                          "num_date": {
                                                                                                                                                                                                                                                            "confidence": [
                                                                                                                                                                                                                                                              2020.703061562482,
                                                                                                                                                                                                                                                              2020.7689512127706
                                                                                                                                                                                                                                                            ],
                                                                                                                                                                                                                                                            "value": 2020.736143726697
                                                                                                                                                                                                                                                          },
                                                                                                                                                                                                                                                          "subclade_membership": {
                                                                                                                                                                                                                                                            "value": "20E (EU1)"
                                                                                                                                                                                                                                                          }
                                                                                                                                                                                                                                                        }
                                                                                                                                                                                                                                                      }
                                                                                                                                                                                                                                                    ],
                                                                                                                                                                                                                                                    "name": "NODE_0001606",
                                                                                                                                                                                                                                                    "node_attrs": {
                                                                                                                                                                                                                                                      "clade_membership": {
                                                                                                                                                                                                                                                        "value": "20E (EU1)"
                                                                                                                                                                                                                                                      },
                                                                                                                                                                                                                                                      "div": 12,
                                                                                                                                                                                                                                                      "custom_location": {
                                                                                                                                                                                                                                                        "confidence": {
                                                                                                                                                                                                                                                          "Asia": 0.004702628495781679,
                                                                                                                                                                                                                                                          "Europe": 0.9915045086194005,
                                                                                                                                                                                                                                                          "South America": 0.002356259215741161
                                                                                                                                                                                                                                                        },
                                                                                                                                                                                                                                                        "entropy": 0.05844434619856442,
                                                                                                                                                                                                                                                        "value": "Europe"
                                                                                                                                                                                                                                                      },
                                                                                                                                                                                                                                                      "num_date": {
                                                                                                                                                                                                                                                        "confidence": [
                                                                                                                                                                                                                                                          2020.682567175428,
                                                                                                                                                                                                                                                          2020.7659406554305
                                                                                                                                                                                                                                                        ],
                                                                                                                                                                                                                                                        "value": 2020.7251342565048
                                                                                                                                                                                                                                                      },
                                                                                                                                                                                                                                                      "subclade_membership": {
                                                                                                                                                                                                                                                        "value": "20E (EU1)"
                                                                                                                                                                                                                                                      }
                                                                                                                                                                                                                                                    }
                                                                                                                                                                                                                                                  }
                                                                                                                                                                                                                                                ],
                                                                                                                                                                                                                                                "name": "NODE_0001605",
                                                                                                                                                                                                                                                "node_attrs": {
                                                                                                                                                                                                                                                  "clade_membership": {
                                                                                                                                                                                                                                                    "value": "20E (EU1)"
                                                                                                                                                                                                                                                  },
                                                                                                                                                                                                                                                  "div": 12,
                                                                                                                                                                                                                                                  "custom_location": {
                                                                                                                                                                                                                                                    "confidence": {
                                                                                                                                                                                                                                                      "Asia": 0.004005415729436135,
                                                                                                                                                                                                                                                      "Europe": 0.9922923633150563,
                                                                                                                                                                                                                                                      "South America": 0.002288395185770169
                                                                                                                                                                                                                                                    },
                                                                                                                                                                                                                                                    "entropy": 0.05408365502003393,
                                                                                                                                                                                                                                                    "value": "Europe"
                                                                                                                                                                                                                                                  },
                                                                                                                                                                                                                                                  "num_date": {
                                                                                                                                                                                                                                                    "confidence": [
                                                                                                                                                                                                                                                      2020.6506410337781,
                                                                                                                                                                                                                                                      2020.7600439846165
                                                                                                                                                                                                                                                    ],
                                                                                                                                                                                                                                                    "value": 2020.703226503083
                                                                                                                                                                                                                                                  },
                                                                                                                                                                                                                                                  "subclade_membership": {
                                                                                                                                                                                                                                                    "value": "20E (EU1)"
                                                                                                                                                                                                                                                  }
                                                                                                                                                                                                                                                }
                                                                                                                                                                                                                                              }
                                                                                                                                                                                                                                            ],
                                                                                                                                                                                                                                            "name": "NODE_0001604",
                                                                                                                                                                                                                                            "node_attrs": {
                                                                                                                                                                                                                                              "clade_membership": {
                                                                                                                                                                                                                                                "value": "20E (EU1)"
                                                                                                                                                                                                                                              },
                                                                                                                                                                                                                                              "div": 12,
                                                                                                                                                                                                                                              "custom_location": {
                                                                                                                                                                                                                                                "confidence": {
                                                                                                                                                                                                                                                  "Asia": 0.003912013649597835,
                                                                                                                                                                                                                                                  "Europe": 0.9923924306849596,
                                                                                                                                                                                                                                                  "South America": 0.002283355955927935
                                                                                                                                                                                                                                                },
                                                                                                                                                                                                                                                "entropy": 0.05352529838422786,
                                                                                                                                                                                                                                                "value": "Europe"
                                                                                                                                                                                                                                              },
                                                                                                                                                                                                                                              "num_date": {
                                                                                                                                                                                                                                                "confidence": [
                                                                                                                                                                                                                                                  2020.559595818807,
                                                                                                                                                                                                                                                  2020.751451985061
                                                                                                                                                                                                                                                ],
                                                                                                                                                                                                                                                "value": 2020.6438179752124
                                                                                                                                                                                                                                              },
                                                                                                                                                                                                                                              "subclade_membership": {
                                                                                                                                                                                                                                                "value": "20E (EU1)"
                                                                                                                                                                                                                                              }
                                                                                                                                                                                                                                            }
                                                                                                                                                                                                                                          }
                                                                                                                                                                                                                                        ],
                                                                                                                                                                                                                                        "name": "NODE_0001603",
                                                                                                                                                                                                                                        "node_attrs": {
                                                                                                                                                                                                                                          "clade_membership": {
                                                                                                                                                                                                                                            "value": "20E (EU1)"
                                                                                                                                                                                                                                          },
                                                                                                                                                                                                                                          "div": 12,
                                                                                                                                                                                                                                          "custom_location": {
                                                                                                                                                                                                                                            "confidence": {
                                                                                                                                                                                                                                              "Asia": 0.004011863864778573,
                                                                                                                                                                                                                                              "Europe": 0.9922237499125298,
                                                                                                                                                                                                                                              "South America": 0.0023335270630874434
                                                                                                                                                                                                                                            },
                                                                                                                                                                                                                                            "entropy": 0.05451510125278684,
                                                                                                                                                                                                                                            "value": "Europe"
                                                                                                                                                                                                                                          },
                                                                                                                                                                                                                                          "num_date": {
                                                                                                                                                                                                                                            "confidence": [
                                                                                                                                                                                                                                              2020.6305961983765,
                                                                                                                                                                                                                                              2020.6434426229507
                                                                                                                                                                                                                                            ],
                                                                                                                                                                                                                                            "value": 2020.6434426229507
                                                                                                                                                                                                                                          },
                                                                                                                                                                                                                                          "subclade_membership": {
                                                                                                                                                                                                                                            "value": "20E (EU1)"
                                                                                                                                                                                                                                          }
                                                                                                                                                                                                                                        }
                                                                                                                                                                                                                                      }
                                                                                                                                                                                                                                    ],
                                                                                                                                                                                                                                    "name": "NODE_0001595",
                                                                                                                                                                                                                                    "node_attrs": {
                                                                                                                                                                                                                                      "clade_membership": {
                                                                                                                                                                                                                                        "value": "20E (EU1)"
                                                                                                                                                                                                                                      },
                                                                                                                                                                                                                                      "div": 12,
                                                                                                                                                                                                                                      "custom_location": {
                                                                                                                                                                                                                                        "confidence": {
                                                                                                                                                                                                                                          "Africa": 0.0011052179112538447,
                                                                                                                                                                                                                                          "Asia": 0.004721891495734459,
                                                                                                                                                                                                                                          "Europe": 0.9909942576620469,
                                                                                                                                                                                                                                          "South America": 0.002691184611307327
                                                                                                                                                                                                                                        },
                                                                                                                                                                                                                                        "entropy": 0.06166549609712654,
                                                                                                                                                                                                                                        "value": "Europe"
                                                                                                                                                                                                                                      },
                                                                                                                                                                                                                                      "num_date": {
                                                                                                                                                                                                                                        "confidence": [
                                                                                                                                                                                                                                          2020.5589943898406,
                                                                                                                                                                                                                                          2020.6405286082963
                                                                                                                                                                                                                                        ],
                                                                                                                                                                                                                                        "value": 2020.6370317907113
                                                                                                                                                                                                                                      },
                                                                                                                                                                                                                                      "subclade_membership": {
                                                                                                                                                                                                                                        "value": "20E (EU1)"
                                                                                                                                                                                                                                      }
                                                                                                                                                                                                                                    }
                                                                                                                                                                                                                                  }
                                                                                                                                                                                                                                ],
                                                                                                                                                                                                                                "name": "NODE_0001581",
                                                                                                                                                                                                                                "node_attrs": {
                                                                                                                                                                                                                                  "clade_membership": {
                                                                                                                                                                                                                                    "value": "20E (EU1)"
                                                                                                                                                                                                                                  },
                                                                                                                                                                                                                                  "div": 12,
                                                                                                                                                                                                                                  "custom_location": {
                                                                                                                                                                                                                                    "confidence": {
                                                                                                                                                                                                                                      "Africa": 0.001025959590066875,
                                                                                                                                                                                                                                      "Asia": 0.004430717346629691,
                                                                                                                                                                                                                                      "Europe": 0.9915656590222568,
                                                                                                                                                                                                                                      "South America": 0.002517196718836057
                                                                                                                                                                                                                                    },
                                                                                                                                                                                                                                    "entropy": 0.05831210112007926,
                                                                                                                                                                                                                                    "value": "Europe"
                                                                                                                                                                                                                                  },
                                                                                                                                                                                                                                  "num_date": {
                                                                                                                                                                                                                                    "confidence": [
                                                                                                                                                                                                                                      2020.5581351986782,
                                                                                                                                                                                                                                      2020.633893512488
                                                                                                                                                                                                                                    ],
                                                                                                                                                                                                                                    "value": 2020.6292740903975
                                                                                                                                                                                                                                  },
                                                                                                                                                                                                                                  "subclade_membership": {
                                                                                                                                                                                                                                    "value": "20E (EU1)"
                                                                                                                                                                                                                                  }
                                                                                                                                                                                                                                }
                                                                                                                                                                                                                              }
                                                                                                                                                                                                                            ],
                                                                                                                                                                                                                            "name": "NODE_0001575",
                                                                                                                                                                                                                            "node_attrs": {
                                                                                                                                                                                                                              "clade_membership": {
                                                                                                                                                                                                                                "value": "20E (EU1)"
                                                                                                                                                                                                                              },
                                                                                                                                                                                                                              "div": 12,
                                                                                                                                                                                                                              "custom_location": {
                                                                                                                                                                                                                                "confidence": {
                                                                                                                                                                                                                                  "Africa": 0.0011757390916705016,
                                                                                                                                                                                                                                  "Asia": 0.005562849701743158,
                                                                                                                                                                                                                                  "Europe": 0.9896620555431114,
                                                                                                                                                                                                                                  "South America": 0.003021858237670525
                                                                                                                                                                                                                                },
                                                                                                                                                                                                                                "entropy": 0.0693250082941486,
                                                                                                                                                                                                                                "value": "Europe"
                                                                                                                                                                                                                              },
                                                                                                                                                                                                                              "num_date": {
                                                                                                                                                                                                                                "confidence": [
                                                                                                                                                                                                                                  2020.5594406449702,
                                                                                                                                                                                                                                  2020.625898118542
                                                                                                                                                                                                                                ],
                                                                                                                                                                                                                                "value": 2020.6223447830794
                                                                                                                                                                                                                              },
                                                                                                                                                                                                                              "subclade_membership": {
                                                                                                                                                                                                                                "value": "20E (EU1)"
                                                                                                                                                                                                                              }
                                                                                                                                                                                                                            }
                                                                                                                                                                                                                          }
                                                                                                                                                                                                                        ],
                                                                                                                                                                                                                        "name": "NODE_0001573",
                                                                                                                                                                                                                        "node_attrs": {
                                                                                                                                                                                                                          "clade_membership": {
                                                                                                                                                                                                                            "value": "20E (EU1)"
                                                                                                                                                                                                                          },
                                                                                                                                                                                                                          "div": 12,
                                                                                                                                                                                                                          "custom_location": {
                                                                                                                                                                                                                            "confidence": {
                                                                                                                                                                                                                              "Asia": 0.007658532382293329,
                                                                                                                                                                                                                              "Europe": 0.9848633373135277,
                                                                                                                                                                                                                              "Oceania": 0.001649391189731852,
                                                                                                                                                                                                                              "South America": 0.003928047592075225
                                                                                                                                                                                                                            },
                                                                                                                                                                                                                            "entropy": 0.09788067888572738,
                                                                                                                                                                                                                            "value": "Europe"
                                                                                                                                                                                                                          },
                                                                                                                                                                                                                          "num_date": {
                                                                                                                                                                                                                            "confidence": [
                                                                                                                                                                                                                              2020.5612333317404,
                                                                                                                                                                                                                              2020.6199105006822
                                                                                                                                                                                                                            ],
                                                                                                                                                                                                                            "value": 2020.6143378978845
                                                                                                                                                                                                                          },
                                                                                                                                                                                                                          "subclade_membership": {
                                                                                                                                                                                                                            "value": "20E (EU1)"
                                                                                                                                                                                                                          }
                                                                                                                                                                                                                        }
                                                                                                                                                                                                                      }
                                                                                                                                                                                                                    ],
                                                                                                                                                                                                                    "name": "NODE_0001567",
                                                                                                                                                                                                                    "node_attrs": {
                                                                                                                                                                                                                      "clade_membership": {
                                                                                                                                                                                                                        "value": "20E (EU1)"
                                                                                                                                                                                                                      },
                                                                                                                                                                                                                      "div": 12,
                                                                                                                                                                                                                      "custom_location": {
                                                                                                                                                                                                                        "confidence": {
                                                                                                                                                                                                                          "Africa": 0.0010904708960432895,
                                                                                                                                                                                                                          "Asia": 0.005066251739618043,
                                                                                                                                                                                                                          "Europe": 0.9895544223498359,
                                                                                                                                                                                                                          "South America": 0.0036754355621131042
                                                                                                                                                                                                                        },
                                                                                                                                                                                                                        "entropy": 0.07025425256203648,
                                                                                                                                                                                                                        "value": "Europe"
                                                                                                                                                                                                                      },
                                                                                                                                                                                                                      "num_date": {
                                                                                                                                                                                                                        "confidence": [
                                                                                                                                                                                                                          2020.562724971368,
                                                                                                                                                                                                                          2020.6125008011334
                                                                                                                                                                                                                        ],
                                                                                                                                                                                                                        "value": 2020.6073751902518
                                                                                                                                                                                                                      },
                                                                                                                                                                                                                      "subclade_membership": {
                                                                                                                                                                                                                        "value": "20E (EU1)"
                                                                                                                                                                                                                      }
                                                                                                                                                                                                                    }
                                                                                                                                                                                                                  }
                                                                                                                                                                                                                ],
                                                                                                                                                                                                                "name": "NODE_0001566",
                                                                                                                                                                                                                "node_attrs": {
                                                                                                                                                                                                                  "clade_membership": {
                                                                                                                                                                                                                    "value": "20E (EU1)"
                                                                                                                                                                                                                  },
                                                                                                                                                                                                                  "div": 12,
                                                                                                                                                                                                                  "custom_location": {
                                                                                                                                                                                                                    "confidence": {
                                                                                                                                                                                                                      "Africa": 0.0010640740100091174,
                                                                                                                                                                                                                      "Asia": 0.004500551263240869,
                                                                                                                                                                                                                      "Europe": 0.9900725123552216,
                                                                                                                                                                                                                      "South America": 0.003744100279905081
                                                                                                                                                                                                                    },
                                                                                                                                                                                                                    "entropy": 0.06725476983238171,
                                                                                                                                                                                                                    "value": "Europe"
                                                                                                                                                                                                                  },
                                                                                                                                                                                                                  "num_date": {
                                                                                                                                                                                                                    "confidence": [
                                                                                                                                                                                                                      2020.5656083521897,
                                                                                                                                                                                                                      2020.6037937910546
                                                                                                                                                                                                                    ],
                                                                                                                                                                                                                    "value": 2020.6008151318456
                                                                                                                                                                                                                  },
                                                                                                                                                                                                                  "subclade_membership": {
                                                                                                                                                                                                                    "value": "20E (EU1)"
                                                                                                                                                                                                                  }
                                                                                                                                                                                                                }
                                                                                                                                                                                                              }
                                                                                                                                                                                                            ],
                                                                                                                                                                                                            "name": "NODE_0001565",
                                                                                                                                                                                                            "node_attrs": {
                                                                                                                                                                                                              "clade_membership": {
                                                                                                                                                                                                                "value": "20E (EU1)"
                                                                                                                                                                                                              },
                                                                                                                                                                                                              "div": 12,
                                                                                                                                                                                                              "custom_location": {
                                                                                                                                                                                                                "confidence": {
                                                                                                                                                                                                                  "Asia": 0.00606286253376634,
                                                                                                                                                                                                                  "Europe": 0.9789529090817206,
                                                                                                                                                                                                                  "North America": 0.0021344767066230775,
                                                                                                                                                                                                                  "South America": 0.011322692249856606
                                                                                                                                                                                                                },
                                                                                                                                                                                                                "entropy": 0.12599757296463776,
                                                                                                                                                                                                                "value": "Europe"
                                                                                                                                                                                                              },
                                                                                                                                                                                                              "num_date": {
                                                                                                                                                                                                                "confidence": [
                                                                                                                                                                                                                  2020.5646622944628,
                                                                                                                                                                                                                  2020.599149604644
                                                                                                                                                                                                                ],
                                                                                                                                                                                                                "value": 2020.5951326081686
                                                                                                                                                                                                              },
                                                                                                                                                                                                              "subclade_membership": {
                                                                                                                                                                                                                "value": "20E (EU1)"
                                                                                                                                                                                                              }
                                                                                                                                                                                                            }
                                                                                                                                                                                                          }
                                                                                                                                                                                                        ],
                                                                                                                                                                                                        "name": "NODE_0001562",
                                                                                                                                                                                                        "node_attrs": {
                                                                                                                                                                                                          "clade_membership": {
                                                                                                                                                                                                            "value": "20E (EU1)"
                                                                                                                                                                                                          },
                                                                                                                                                                                                          "div": 12,
                                                                                                                                                                                                          "custom_location": {
                                                                                                                                                                                                            "confidence": {
                                                                                                                                                                                                              "Asia": 0.013464475028678952,
                                                                                                                                                                                                              "Europe": 0.8952543742772029,
                                                                                                                                                                                                              "North America": 0.020358100797254808,
                                                                                                                                                                                                              "South America": 0.06750364585946748
                                                                                                                                                                                                            },
                                                                                                                                                                                                            "entropy": 0.43892129107170136,
                                                                                                                                                                                                            "value": "Europe"
                                                                                                                                                                                                          },
                                                                                                                                                                                                          "num_date": {
                                                                                                                                                                                                            "confidence": [
                                                                                                                                                                                                              2020.5363119947601,
                                                                                                                                                                                                              2020.59664898203
                                                                                                                                                                                                            ],
                                                                                                                                                                                                            "value": 2020.5886622675011
                                                                                                                                                                                                          },
                                                                                                                                                                                                          "subclade_membership": {
                                                                                                                                                                                                            "value": "20E (EU1)"
                                                                                                                                                                                                          }
                                                                                                                                                                                                        }
                                                                                                                                                                                                      }
                                                                                                                                                                                                    ],
                                                                                                                                                                                                    "name": "NODE_0001557",
                                                                                                                                                                                                    "node_attrs": {
                                                                                                                                                                                                      "clade_membership": {
                                                                                                                                                                                                        "value": "20E (EU1)"
                                                                                                                                                                                                      },
                                                                                                                                                                                                      "div": 12,
                                                                                                                                                                                                      "custom_location": {
                                                                                                                                                                                                        "confidence": {
                                                                                                                                                                                                          "Asia": 0.015450666102613397,
                                                                                                                                                                                                          "Europe": 0.9648603339418561,
                                                                                                                                                                                                          "North America": 0.002453556693769257,
                                                                                                                                                                                                          "South America": 0.015322527590060761
                                                                                                                                                                                                        },
                                                                                                                                                                                                        "entropy": 0.19022513638133454,
                                                                                                                                                                                                        "value": "Europe"
                                                                                                                                                                                                      },
                                                                                                                                                                                                      "num_date": {
                                                                                                                                                                                                        "confidence": [
                                                                                                                                                                                                          2020.544272808575,
                                                                                                                                                                                                          2020.5939785511698
                                                                                                                                                                                                        ],
                                                                                                                                                                                                        "value": 2020.5830513158774
                                                                                                                                                                                                      },
                                                                                                                                                                                                      "subclade_membership": {
                                                                                                                                                                                                        "value": "20E (EU1)"
                                                                                                                                                                                                      }
                                                                                                                                                                                                    }
                                                                                                                                                                                                  }
                                                                                                                                                                                                ],
                                                                                                                                                                                                "name": "NODE_0001555",
                                                                                                                                                                                                "node_attrs": {
                                                                                                                                                                                                  "clade_membership": {
                                                                                                                                                                                                    "value": "20E (EU1)"
                                                                                                                                                                                                  },
                                                                                                                                                                                                  "div": 12,
                                                                                                                                                                                                  "custom_location": {
                                                                                                                                                                                                    "confidence": {
                                                                                                                                                                                                      "Africa": 0.001279312025401103,
                                                                                                                                                                                                      "Asia": 0.007218825597035767,
                                                                                                                                                                                                      "Europe": 0.9852611021332708,
                                                                                                                                                                                                      "South America": 0.005520488888610775
                                                                                                                                                                                                    },
                                                                                                                                                                                                    "entropy": 0.09297135017363009,
                                                                                                                                                                                                    "value": "Europe"
                                                                                                                                                                                                  },
                                                                                                                                                                                                  "num_date": {
                                                                                                                                                                                                    "confidence": [
                                                                                                                                                                                                      2020.5478673915445,
                                                                                                                                                                                                      2020.5900059436776
                                                                                                                                                                                                    ],
                                                                                                                                                                                                    "value": 2020.5779368543194
                                                                                                                                                                                                  },
                                                                                                                                                                                                  "subclade_membership": {
                                                                                                                                                                                                    "value": "20E (EU1)"
                                                                                                                                                                                                  }
                                                                                                                                                                                                }
                                                                                                                                                                                              }
                                                                                                                                                                                            ],
                                                                                                                                                                                            "name": "NODE_0001554",
                                                                                                                                                                                            "node_attrs": {
                                                                                                                                                                                              "clade_membership": {
                                                                                                                                                                                                "value": "20E (EU1)"
                                                                                                                                                                                              },
                                                                                                                                                                                              "div": 12,
                                                                                                                                                                                              "custom_location": {
                                                                                                                                                                                                "confidence": {
                                                                                                                                                                                                  "Africa": 0.001208516635865745,
                                                                                                                                                                                                  "Asia": 0.0062973846644214125,
                                                                                                                                                                                                  "Europe": 0.9853671949711533,
                                                                                                                                                                                                  "South America": 0.0065644058330695
                                                                                                                                                                                                },
                                                                                                                                                                                                "entropy": 0.09205311915779235,
                                                                                                                                                                                                "value": "Europe"
                                                                                                                                                                                              },
                                                                                                                                                                                              "num_date": {
                                                                                                                                                                                                "confidence": [
                                                                                                                                                                                                  2020.5464583316445,
                                                                                                                                                                                                  2020.5793711847862
                                                                                                                                                                                                ],
                                                                                                                                                                                                "value": 2020.5712309832165
                                                                                                                                                                                              },
                                                                                                                                                                                              "subclade_membership": {
                                                                                                                                                                                                "value": "20E (EU1)"
                                                                                                                                                                                              }
                                                                                                                                                                                            }
                                                                                                                                                                                          },
                                                                                                                                                                                          {
                                                                                                                                                                                            "branch_attrs": {
                                                                                                                                                                                              "mutations": {
                                                                                                                                                                                                "nuc": [
                                                                                                                                                                                                  "G204T"
                                                                                                                                                                                                ]
                                                                                                                                                                                              }
                                                                                                                                                                                            },
                                                                                                                                                                                            "children": [
                                                                                                                                                                                              {
                                                                                                                                                                                                "branch_attrs": {
                                                                                                                                                                                                  "mutations": {
                                                                                                                                                                                                    "nuc": [
                                                                                                                                                                                                      "C9745T"
                                                                                                                                                                                                    ]
                                                                                                                                                                                                  }
                                                                                                                                                                                                },
                                                                                                                                                                                                "children": [
                                                                                                                                                                                                  {
                                                                                                                                                                                                    "branch_attrs": {
                                                                                                                                                                                                      "labels": {
                                                                                                                                                                                                        "aa": "M: D209Y"
                                                                                                                                                                                                      },
                                                                                                                                                                                                      "mutations": {
                                                                                                                                                                                                        "M": [
                                                                                                                                                                                                          "D209Y"
                                                                                                                                                                                                        ],
                                                                                                                                                                                                        "nuc": [
                                                                                                                                                                                                          "G27147T",
                                                                                                                                                                                                          "C29119T"
                                                                                                                                                                                                        ]
                                                                                                                                                                                                      }
                                                                                                                                                                                                    },
                                                                                                                                                                                                    "name": "Ireland/D-NVRL-73IRL38288/2020",
                                                                                                                                                                                                    "node_attrs": {
                                                                                                                                                                                                      "author": {
                                                                                                                                                                                                        "author": "Michael Carr et al",
                                                                                                                                                                                                        "value": "Michael Carr et al"
                                                                                                                                                                                                      },
                                                                                                                                                                                                      "clade_membership": {
                                                                                                                                                                                                        "value": "20E (EU1)"
                                                                                                                                                                                                      },
                                                                                                                                                                                                      "country": {
                                                                                                                                                                                                        "value": "Europe"
                                                                                                                                                                                                      },
                                                                                                                                                                                                      "div": 16,
                                                                                                                                                                                                      "division": {
                                                                                                                                                                                                        "value": "Europe"
                                                                                                                                                                                                      },
                                                                                                                                                                                                      "division_exposure": {
                                                                                                                                                                                                        "value": "Europe"
                                                                                                                                                                                                      },
                                                                                                                                                                                                      "gisaid_epi_isl": {
                                                                                                                                                                                                        "value": "EPI_ISL_578206"
                                                                                                                                                                                                      },
                                                                                                                                                                                                      "host": {
                                                                                                                                                                                                        "value": "Human"
                                                                                                                                                                                                      },
                                                                                                                                                                                                      "custom_location": {
                                                                                                                                                                                                        "confidence": {
                                                                                                                                                                                                          "Europe": 1.0
                                                                                                                                                                                                        },
                                                                                                                                                                                                        "entropy": -1.000088900581841e-12,
                                                                                                                                                                                                        "value": "Europe"
                                                                                                                                                                                                      },
                                                                                                                                                                                                      "num_date": {
                                                                                                                                                                                                        "confidence": [
                                                                                                                                                                                                          2020.6871584699454,
                                                                                                                                                                                                          2020.6871584699454
                                                                                                                                                                                                        ],
                                                                                                                                                                                                        "value": 2020.6871584699454
                                                                                                                                                                                                      },
                                                                                                                                                                                                      "originating_lab": {
                                                                                                                                                                                                        "value": "National Virus Reference Laboratory"
                                                                                                                                                                                                      },
                                                                                                                                                                                                      "pangolin_lineage": {
                                                                                                                                                                                                        "value": "B.1.177"
                                                                                                                                                                                                      },
                                                                                                                                                                                                      "recency": {
                                                                                                                                                                                                        "value": "Older"
                                                                                                                                                                                                      },
                                                                                                                                                                                                      "region": {
                                                                                                                                                                                                        "value": "Europe"
                                                                                                                                                                                                      },
                                                                                                                                                                                                      "region_exposure": {
                                                                                                                                                                                                        "value": "Europe"
                                                                                                                                                                                                      },

                                                                                                                                                                                                      "subclade_membership": {
                                                                                                                                                                                                        "value": "20E (EU1)"
                                                                                                                                                                                                      },
                                                                                                                                                                                                      "submitting_lab": {
                                                                                                                                                                                                        "value": "National Virus Reference Laboratory"
                                                                                                                                                                                                      },
                                                                                                                                                                                                      "url": "https://www.gisaid.org"
                                                                                                                                                                                                    }
                                                                                                                                                                                                  },
                                                                                                                                                                                                  {
                                                                                                                                                                                                    "branch_attrs": {
                                                                                                                                                                                                      "mutations": {}
                                                                                                                                                                                                    },
                                                                                                                                                                                                    "children": [
                                                                                                                                                                                                      {
                                                                                                                                                                                                        "branch_attrs": {
                                                                                                                                                                                                          "labels": {
                                                                                                                                                                                                            "aa": "ORF3a: V163I"
                                                                                                                                                                                                          },
                                                                                                                                                                                                          "mutations": {
                                                                                                                                                                                                            "ORF3a": [
                                                                                                                                                                                                              "V163I"
                                                                                                                                                                                                            ],
                                                                                                                                                                                                            "nuc": [
                                                                                                                                                                                                              "C23644T",
                                                                                                                                                                                                              "G25879A"
                                                                                                                                                                                                            ]
                                                                                                                                                                                                          }
                                                                                                                                                                                                        },
                                                                                                                                                                                                        "name": "Ireland/G-NVRL-83IRL37306/2021",
                                                                                                                                                                                                        "node_attrs": {
                                                                                                                                                                                                          "author": {
                                                                                                                                                                                                            "author": "Michael Carr et al",
                                                                                                                                                                                                            "value": "Michael Carr et al"
                                                                                                                                                                                                          },
                                                                                                                                                                                                          "clade_membership": {
                                                                                                                                                                                                            "value": "20E (EU1)"
                                                                                                                                                                                                          },
                                                                                                                                                                                                          "country": {
                                                                                                                                                                                                            "value": "Europe"
                                                                                                                                                                                                          },
                                                                                                                                                                                                          "div": 16,
                                                                                                                                                                                                          "division": {
                                                                                                                                                                                                            "value": "Europe"
                                                                                                                                                                                                          },
                                                                                                                                                                                                          "division_exposure": {
                                                                                                                                                                                                            "value": "Europe"
                                                                                                                                                                                                          },
                                                                                                                                                                                                          "gisaid_epi_isl": {
                                                                                                                                                                                                            "value": "EPI_ISL_959843"
                                                                                                                                                                                                          },
                                                                                                                                                                                                          "host": {
                                                                                                                                                                                                            "value": "Human"
                                                                                                                                                                                                          },
                                                                                                                                                                                                          "custom_location": {
                                                                                                                                                                                                            "confidence": {
                                                                                                                                                                                                              "Europe": 1.0
                                                                                                                                                                                                            },
                                                                                                                                                                                                            "entropy": -1.000088900581841e-12,
                                                                                                                                                                                                            "value": "Europe"
                                                                                                                                                                                                          },
                                                                                                                                                                                                          "num_date": {
                                                                                                                                                                                                            "confidence": [
                                                                                                                                                                                                              2021.031506849315,
                                                                                                                                                                                                              2021.031506849315
                                                                                                                                                                                                            ],
                                                                                                                                                                                                            "value": 2021.031506849315
                                                                                                                                                                                                          },
                                                                                                                                                                                                          "originating_lab": {
                                                                                                                                                                                                            "value": "National Virus Reference Laboratory"
                                                                                                                                                                                                          },
                                                                                                                                                                                                          "pangolin_lineage": {
                                                                                                                                                                                                            "value": "B.1.177"
                                                                                                                                                                                                          },
                                                                                                                                                                                                          "recency": {
                                                                                                                                                                                                            "value": "One month ago"
                                                                                                                                                                                                          },
                                                                                                                                                                                                          "region": {
                                                                                                                                                                                                            "value": "Europe"
                                                                                                                                                                                                          },
                                                                                                                                                                                                          "region_exposure": {
                                                                                                                                                                                                            "value": "Europe"
                                                                                                                                                                                                          },

                                                                                                                                                                                                          "subclade_membership": {
                                                                                                                                                                                                            "value": "20E (EU1)"
                                                                                                                                                                                                          },
                                                                                                                                                                                                          "submitting_lab": {
                                                                                                                                                                                                            "value": "National Virus Reference Laboratory"
                                                                                                                                                                                                          },
                                                                                                                                                                                                          "url": "https://www.gisaid.org"
                                                                                                                                                                                                        }
                                                                                                                                                                                                      },
                                                                                                                                                                                                      {
                                                                                                                                                                                                        "branch_attrs": {
                                                                                                                                                                                                          "labels": {
                                                                                                                                                                                                            "aa": "ORF1a: A2554V"
                                                                                                                                                                                                          },
                                                                                                                                                                                                          "mutations": {
                                                                                                                                                                                                            "ORF1a": [
                                                                                                                                                                                                              "A2554V"
                                                                                                                                                                                                            ],
                                                                                                                                                                                                            "nuc": [
                                                                                                                                                                                                              "C7926T"
                                                                                                                                                                                                            ]
                                                                                                                                                                                                          }
                                                                                                                                                                                                        },
                                                                                                                                                                                                        "children": [
                                                                                                                                                                                                          {
                                                                                                                                                                                                            "branch_attrs": {
                                                                                                                                                                                                              "labels": {
                                                                                                                                                                                                                "aa": "ORF1a: T2181I"
                                                                                                                                                                                                              },
                                                                                                                                                                                                              "mutations": {
                                                                                                                                                                                                                "ORF1a": [
                                                                                                                                                                                                                  "T2181I"
                                                                                                                                                                                                                ],
                                                                                                                                                                                                                "nuc": [
                                                                                                                                                                                                                  "C6807T"
                                                                                                                                                                                                                ]
                                                                                                                                                                                                              }
                                                                                                                                                                                                            },
                                                                                                                                                                                                            "children": [
                                                                                                                                                                                                              {
                                                                                                                                                                                                                "branch_attrs": {
                                                                                                                                                                                                                  "labels": {
                                                                                                                                                                                                                    "aa": "ORF1a: G1125C; ORF1b: T2040I"
                                                                                                                                                                                                                  },
                                                                                                                                                                                                                  "mutations": {
                                                                                                                                                                                                                    "ORF1a": [
                                                                                                                                                                                                                      "G1125C"
                                                                                                                                                                                                                    ],
                                                                                                                                                                                                                    "ORF1b": [
                                                                                                                                                                                                                      "T2040I"
                                                                                                                                                                                                                    ],
                                                                                                                                                                                                                    "nuc": [
                                                                                                                                                                                                                      "G3638T",
                                                                                                                                                                                                                      "C19586T",
                                                                                                                                                                                                                      "A24166G"
                                                                                                                                                                                                                    ]
                                                                                                                                                                                                                  }
                                                                                                                                                                                                                },
                                                                                                                                                                                                                "name": "Australia/WA514/2020",
                                                                                                                                                                                                                "node_attrs": {
                                                                                                                                                                                                                  "author": {
                                                                                                                                                                                                                    "author": "PathWest Laboratory Medicine WA Microbial Surveillance Unit et al",
                                                                                                                                                                                                                    "value": "PathWest Laboratory Medicine WA Microbial Surveillance Unit et al"
                                                                                                                                                                                                                  },
                                                                                                                                                                                                                  "clade_membership": {
                                                                                                                                                                                                                    "value": "20E (EU1)"
                                                                                                                                                                                                                  },
                                                                                                                                                                                                                  "country": {
                                                                                                                                                                                                                    "value": "Oceania"
                                                                                                                                                                                                                  },
                                                                                                                                                                                                                  "div": 19,
                                                                                                                                                                                                                  "division": {
                                                                                                                                                                                                                    "value": "Oceania"
                                                                                                                                                                                                                  },
                                                                                                                                                                                                                  "division_exposure": {
                                                                                                                                                                                                                    "value": "Oceania"
                                                                                                                                                                                                                  },
                                                                                                                                                                                                                  "gisaid_epi_isl": {
                                                                                                                                                                                                                    "value": "EPI_ISL_794686"
                                                                                                                                                                                                                  },
                                                                                                                                                                                                                  "host": {
                                                                                                                                                                                                                    "value": "Human"
                                                                                                                                                                                                                  },
                                                                                                                                                                                                                  "custom_location": {
                                                                                                                                                                                                                    "confidence": {
                                                                                                                                                                                                                      "Oceania": 1.0
                                                                                                                                                                                                                    },
                                                                                                                                                                                                                    "entropy": -1.000088900581841e-12,
                                                                                                                                                                                                                    "value": "Oceania"
                                                                                                                                                                                                                  },
                                                                                                                                                                                                                  "num_date": {
                                                                                                                                                                                                                    "confidence": [
                                                                                                                                                                                                                      2020.8565573770493,
                                                                                                                                                                                                                      2020.8565573770493
                                                                                                                                                                                                                    ],
                                                                                                                                                                                                                    "value": 2020.8565573770493
                                                                                                                                                                                                                  },
                                                                                                                                                                                                                  "originating_lab": {
                                                                                                                                                                                                                    "value": "PathWest Laboratory Medicine WA"
                                                                                                                                                                                                                  },
                                                                                                                                                                                                                  "pangolin_lineage": {
                                                                                                                                                                                                                    "value": "B.1.177"
                                                                                                                                                                                                                  },
                                                                                                                                                                                                                  "recency": {
                                                                                                                                                                                                                    "value": "Older"
                                                                                                                                                                                                                  },
                                                                                                                                                                                                                  "region": {
                                                                                                                                                                                                                    "value": "Oceania"
                                                                                                                                                                                                                  },
                                                                                                                                                                                                                  "region_exposure": {
                                                                                                                                                                                                                    "value": "Oceania"
                                                                                                                                                                                                                  },
                                                                                                                                                                                                                  "subclade_membership": {
                                                                                                                                                                                                                    "value": "20E (EU1)"
                                                                                                                                                                                                                  },
                                                                                                                                                                                                                  "submitting_lab": {
                                                                                                                                                                                                                    "value": "PathWest Laboratory Medicine WA Microbial Surveillance Unit"
                                                                                                                                                                                                                  },
                                                                                                                                                                                                                  "url": "https://www.gisaid.org"
                                                                                                                                                                                                                }
                                                                                                                                                                                                              },
                                                                                                                                                                                                              {
                                                                                                                                                                                                                "branch_attrs": {
                                                                                                                                                                                                                  "labels": {
                                                                                                                                                                                                                    "aa": "ORF7a: P34S"
                                                                                                                                                                                                                  },
                                                                                                                                                                                                                  "mutations": {
                                                                                                                                                                                                                    "ORF7a": [
                                                                                                                                                                                                                      "P34S"
                                                                                                                                                                                                                    ],
                                                                                                                                                                                                                    "nuc": [
                                                                                                                                                                                                                      "C27493T"
                                                                                                                                                                                                                    ]
                                                                                                                                                                                                                  }
                                                                                                                                                                                                                },
                                                                                                                                                                                                                "name": "NewZealand/20CV0513/2020",
                                                                                                                                                                                                                "node_attrs": {
                                                                                                                                                                                                                  "author": {
                                                                                                                                                                                                                    "author": "Xiaoyun Ren et al",
                                                                                                                                                                                                                    "value": "Xiaoyun Ren et al"
                                                                                                                                                                                                                  },
                                                                                                                                                                                                                  "clade_membership": {
                                                                                                                                                                                                                    "value": "20E (EU1)"
                                                                                                                                                                                                                  },
                                                                                                                                                                                                                  "country": {
                                                                                                                                                                                                                    "value": "Oceania"
                                                                                                                                                                                                                  },
                                                                                                                                                                                                                  "div": 17,
                                                                                                                                                                                                                  "division": {
                                                                                                                                                                                                                    "value": "Oceania"
                                                                                                                                                                                                                  },
                                                                                                                                                                                                                  "division_exposure": {
                                                                                                                                                                                                                    "value": "Oceania"
                                                                                                                                                                                                                  },
                                                                                                                                                                                                                  "gisaid_epi_isl": {
                                                                                                                                                                                                                    "value": "EPI_ISL_626352"
                                                                                                                                                                                                                  },
                                                                                                                                                                                                                  "host": {
                                                                                                                                                                                                                    "value": "Human"
                                                                                                                                                                                                                  },
                                                                                                                                                                                                                  "custom_location": {
                                                                                                                                                                                                                    "confidence": {
                                                                                                                                                                                                                      "Oceania": 1.0
                                                                                                                                                                                                                    },
                                                                                                                                                                                                                    "entropy": -1.000088900581841e-12,
                                                                                                                                                                                                                    "value": "Oceania"
                                                                                                                                                                                                                  },
                                                                                                                                                                                                                  "num_date": {
                                                                                                                                                                                                                    "confidence": [
                                                                                                                                                                                                                      2020.8319672131147,
                                                                                                                                                                                                                      2020.8319672131147
                                                                                                                                                                                                                    ],
                                                                                                                                                                                                                    "value": 2020.8319672131147
                                                                                                                                                                                                                  },
                                                                                                                                                                                                                  "originating_lab": {
                                                                                                                                                                                                                    "value": "LabPLUS"
                                                                                                                                                                                                                  },
                                                                                                                                                                                                                  "pangolin_lineage": {
                                                                                                                                                                                                                    "value": "B.1.177"
                                                                                                                                                                                                                  },
                                                                                                                                                                                                                  "recency": {
                                                                                                                                                                                                                    "value": "Older"
                                                                                                                                                                                                                  },
                                                                                                                                                                                                                  "region": {
                                                                                                                                                                                                                    "value": "Oceania"
                                                                                                                                                                                                                  },
                                                                                                                                                                                                                  "region_exposure": {
                                                                                                                                                                                                                    "value": "Oceania"
                                                                                                                                                                                                                  },

                                                                                                                                                                                                                  "subclade_membership": {
                                                                                                                                                                                                                    "value": "20E (EU1)"
                                                                                                                                                                                                                  },
                                                                                                                                                                                                                  "submitting_lab": {
                                                                                                                                                                                                                    "value": "Institute of Environmental Science and Research (ESR)"
                                                                                                                                                                                                                  },
                                                                                                                                                                                                                  "url": "https://www.gisaid.org"
                                                                                                                                                                                                                }
                                                                                                                                                                                                              },
                                                                                                                                                                                                              {
                                                                                                                                                                                                                "name": "SouthKorea/KDCA0430/2020_travel_history",
                                                                                                                                                                                                                "node_attrs": {
                                                                                                                                                                                                                  "div": 20,
                                                                                                                                                                                                                  "num_date": {
                                                                                                                                                                                                                    "confidence": [
                                                                                                                                                                                                                      2020.8510928961748,
                                                                                                                                                                                                                      2020.8510928961748
                                                                                                                                                                                                                    ],
                                                                                                                                                                                                                    "value": 2020.8510928961748
                                                                                                                                                                                                                  },
                                                                                                                                                                                                                  "country": {
                                                                                                                                                                                                                    "value": "Europe"
                                                                                                                                                                                                                  }
                                                                                                                                                                                                                },
                                                                                                                                                                                                                "children": [
                                                                                                                                                                                                                  {
                                                                                                                                                                                                                    "branch_attrs": {
                                                                                                                                                                                                                      "labels": {
                                                                                                                                                                                                                        "aa": "ORF1a: S2433C"
                                                                                                                                                                                                                      },
                                                                                                                                                                                                                      "mutations": {
                                                                                                                                                                                                                        "ORF1a": [
                                                                                                                                                                                                                          "S2433C"
                                                                                                                                                                                                                        ],
                                                                                                                                                                                                                        "nuc": [
                                                                                                                                                                                                                          "C7563G",
                                                                                                                                                                                                                          "C7564T",
                                                                                                                                                                                                                          "C20178T",
                                                                                                                                                                                                                          "G29841T"
                                                                                                                                                                                                                        ]
                                                                                                                                                                                                                      }
                                                                                                                                                                                                                    },
                                                                                                                                                                                                                    "name": "SouthKorea/KDCA0430/2020",
                                                                                                                                                                                                                    "node_attrs": {

                                                                                                                                                                                                                      "author": {
                                                                                                                                                                                                                        "author": "Ae Kyung Park et al",
                                                                                                                                                                                                                        "value": "Ae Kyung Park et al"
                                                                                                                                                                                                                      },
                                                                                                                                                                                                                      "clade_membership": {
                                                                                                                                                                                                                        "value": "20E (EU1)"
                                                                                                                                                                                                                      },
                                                                                                                                                                                                                      "country": {
                                                                                                                                                                                                                        "value": "Asia"
                                                                                                                                                                                                                      },
                                                                                                                                                                                                                      "country_exposure": {
                                                                                                                                                                                                                        "value": "Europe"
                                                                                                                                                                                                                      },
                                                                                                                                                                                                                      "div": 20,
                                                                                                                                                                                                                      "division": {
                                                                                                                                                                                                                        "value": "Asia"
                                                                                                                                                                                                                      },
                                                                                                                                                                                                                      "division_exposure": {
                                                                                                                                                                                                                        "value": "Europe"
                                                                                                                                                                                                                      },
                                                                                                                                                                                                                      "gisaid_epi_isl": {
                                                                                                                                                                                                                        "value": "EPI_ISL_760214"
                                                                                                                                                                                                                      },
                                                                                                                                                                                                                      "host": {
                                                                                                                                                                                                                        "value": "Human"
                                                                                                                                                                                                                      },
                                                                                                                                                                                                                      "custom_location": {
                                                                                                                                                                                                                        "confidence": {
                                                                                                                                                                                                                          "Europe": 0.9999999999999999
                                                                                                                                                                                                                        },
                                                                                                                                                                                                                        "entropy": -9.99866855976916e-13,
                                                                                                                                                                                                                        "value": "Europe"
                                                                                                                                                                                                                      },
                                                                                                                                                                                                                      "num_date": {
                                                                                                                                                                                                                        "confidence": [
                                                                                                                                                                                                                          2020.8510928961748,
                                                                                                                                                                                                                          2020.8510928961748
                                                                                                                                                                                                                        ],
                                                                                                                                                                                                                        "value": 2020.8510928961748
                                                                                                                                                                                                                      },
                                                                                                                                                                                                                      "originating_lab": {
                                                                                                                                                                                                                        "value": "Division of Emerging Infectious Diseases, Bureau of Infectious Diseases Diagnosis Control, Korea Disease Control and Prevention Agency"
                                                                                                                                                                                                                      },
                                                                                                                                                                                                                      "pangolin_lineage": {
                                                                                                                                                                                                                        "value": "B.1.177"
                                                                                                                                                                                                                      },
                                                                                                                                                                                                                      "recency": {
                                                                                                                                                                                                                        "value": "Older"
                                                                                                                                                                                                                      },
                                                                                                                                                                                                                      "region": {
                                                                                                                                                                                                                        "value": "Asia"
                                                                                                                                                                                                                      },
                                                                                                                                                                                                                      "region_exposure": {
                                                                                                                                                                                                                        "value": "Europe"
                                                                                                                                                                                                                      },

                                                                                                                                                                                                                      "subclade_membership": {
                                                                                                                                                                                                                        "value": "20E (EU1)"
                                                                                                                                                                                                                      },
                                                                                                                                                                                                                      "submitting_lab": {
                                                                                                                                                                                                                        "value": "Division of Emerging Infectious Diseases, Bureau of Infectious Diseases Diagnosis Control, Korea Disease Control and Prevention Agency"
                                                                                                                                                                                                                      },
                                                                                                                                                                                                                      "url": "https://www.gisaid.org"
                                                                                                                                                                                                                    }
                                                                                                                                                                                                                  }
                                                                                                                                                                                                                ]
                                                                                                                                                                                                              }
                                                                                                                                                                                                            ],
                                                                                                                                                                                                            "name": "NODE_0000933",
                                                                                                                                                                                                            "node_attrs": {
                                                                                                                                                                                                              "clade_membership": {
                                                                                                                                                                                                                "value": "20E (EU1)"
                                                                                                                                                                                                              },
                                                                                                                                                                                                              "div": 16,
                                                                                                                                                                                                              "custom_location": {
                                                                                                                                                                                                                "confidence": {
                                                                                                                                                                                                                  "Asia": 0.0042512717450562156,
                                                                                                                                                                                                                  "Europe": 0.4272884101167201,
                                                                                                                                                                                                                  "Oceania": 0.5669139914166389,
                                                                                                                                                                                                                  "South America": 0.0012798691116371645
                                                                                                                                                                                                                },
                                                                                                                                                                                                                "entropy": 0.7192025667794286,
                                                                                                                                                                                                                "value": "Oceania"
                                                                                                                                                                                                              },
                                                                                                                                                                                                              "num_date": {
                                                                                                                                                                                                                "confidence": [
                                                                                                                                                                                                                  2020.7400967908613,
                                                                                                                                                                                                                  2020.8242567043173
                                                                                                                                                                                                                ],
                                                                                                                                                                                                                "value": 2020.7877944385855
                                                                                                                                                                                                              },
                                                                                                                                                                                                              "subclade_membership": {
                                                                                                                                                                                                                "value": "20E (EU1)"
                                                                                                                                                                                                              }
                                                                                                                                                                                                            }
                                                                                                                                                                                                          },
                                                                                                                                                                                                          {
                                                                                                                                                                                                            "branch_attrs": {
                                                                                                                                                                                                              "mutations": {}
                                                                                                                                                                                                            },
                                                                                                                                                                                                            "children": [
                                                                                                                                                                                                              {
                                                                                                                                                                                                                "branch_attrs": {
                                                                                                                                                                                                                  "labels": {
                                                                                                                                                                                                                    "aa": "ORF1a: G3072C"
                                                                                                                                                                                                                  },
                                                                                                                                                                                                                  "mutations": {
                                                                                                                                                                                                                    "ORF1a": [
                                                                                                                                                                                                                      "G3072C"
                                                                                                                                                                                                                    ],
                                                                                                                                                                                                                    "nuc": [
                                                                                                                                                                                                                      "G9479T"
                                                                                                                                                                                                                    ]
                                                                                                                                                                                                                  }
                                                                                                                                                                                                                },
                                                                                                                                                                                                                "name": "Ireland/D-NVRL-20ILR10850/2020",
                                                                                                                                                                                                                "node_attrs": {
                                                                                                                                                                                                                  "author": {
                                                                                                                                                                                                                    "author": "Michael Carr et al",
                                                                                                                                                                                                                    "value": "Michael Carr et al"
                                                                                                                                                                                                                  },
                                                                                                                                                                                                                  "clade_membership": {
                                                                                                                                                                                                                    "value": "20E (EU1)"
                                                                                                                                                                                                                  },
                                                                                                                                                                                                                  "country": {
                                                                                                                                                                                                                    "value": "Europe"
                                                                                                                                                                                                                  },
                                                                                                                                                                                                                  "div": 16,
                                                                                                                                                                                                                  "division": {
                                                                                                                                                                                                                    "value": "Europe"
                                                                                                                                                                                                                  },
                                                                                                                                                                                                                  "division_exposure": {
                                                                                                                                                                                                                    "value": "Europe"
                                                                                                                                                                                                                  },
                                                                                                                                                                                                                  "gisaid_epi_isl": {
                                                                                                                                                                                                                    "value": "EPI_ISL_732446"
                                                                                                                                                                                                                  },
                                                                                                                                                                                                                  "host": {
                                                                                                                                                                                                                    "value": "Human"
                                                                                                                                                                                                                  },
                                                                                                                                                                                                                  "custom_location": {
                                                                                                                                                                                                                    "confidence": {
                                                                                                                                                                                                                      "Europe": 1.0
                                                                                                                                                                                                                    },
                                                                                                                                                                                                                    "entropy": -1.000088900581841e-12,
                                                                                                                                                                                                                    "value": "Europe"
                                                                                                                                                                                                                  },
                                                                                                                                                                                                                  "num_date": {
                                                                                                                                                                                                                    "confidence": [
                                                                                                                                                                                                                      2020.8975409836066,
                                                                                                                                                                                                                      2020.8975409836066
                                                                                                                                                                                                                    ],
                                                                                                                                                                                                                    "value": 2020.8975409836066
                                                                                                                                                                                                                  },
                                                                                                                                                                                                                  "originating_lab": {
                                                                                                                                                                                                                    "value": "National Virus Reference Laboratory"
                                                                                                                                                                                                                  },
                                                                                                                                                                                                                  "pangolin_lineage": {
                                                                                                                                                                                                                    "value": "B.1.177"
                                                                                                                                                                                                                  },
                                                                                                                                                                                                                  "recency": {
                                                                                                                                                                                                                    "value": "Older"
                                                                                                                                                                                                                  },
                                                                                                                                                                                                                  "region": {
                                                                                                                                                                                                                    "value": "Europe"
                                                                                                                                                                                                                  },
                                                                                                                                                                                                                  "region_exposure": {
                                                                                                                                                                                                                    "value": "Europe"
                                                                                                                                                                                                                  },
                                                                                                                                                                                                                  "subclade_membership": {
                                                                                                                                                                                                                    "value": "20E (EU1)"
                                                                                                                                                                                                                  },
                                                                                                                                                                                                                  "submitting_lab": {
                                                                                                                                                                                                                    "value": "National Virus Reference Laboratory"
                                                                                                                                                                                                                  },
                                                                                                                                                                                                                  "url": "https://www.gisaid.org"
                                                                                                                                                                                                                }
                                                                                                                                                                                                              },
                                                                                                                                                                                                              {
                                                                                                                                                                                                                "branch_attrs": {
                                                                                                                                                                                                                  "mutations": {}
                                                                                                                                                                                                                },
                                                                                                                                                                                                                "children": [
                                                                                                                                                                                                                  {
                                                                                                                                                                                                                    "branch_attrs": {
                                                                                                                                                                                                                      "labels": {
                                                                                                                                                                                                                        "aa": "ORF1a: P2144H"
                                                                                                                                                                                                                      },
                                                                                                                                                                                                                      "mutations": {
                                                                                                                                                                                                                        "ORF1a": [
                                                                                                                                                                                                                          "P2144H"
                                                                                                                                                                                                                        ],
                                                                                                                                                                                                                        "nuc": [
                                                                                                                                                                                                                          "C6696A"
                                                                                                                                                                                                                        ]
                                                                                                                                                                                                                      }
                                                                                                                                                                                                                    },
                                                                                                                                                                                                                    "name": "Ireland/D-NVRL-AIIDV0209/2021",
                                                                                                                                                                                                                    "node_attrs": {

                                                                                                                                                                                                                      "author": {
                                                                                                                                                                                                                        "author": "Matthew McCabe et al",
                                                                                                                                                                                                                        "value": "Matthew McCabe et al"
                                                                                                                                                                                                                      },
                                                                                                                                                                                                                      "clade_membership": {
                                                                                                                                                                                                                        "value": "20E (EU1)"
                                                                                                                                                                                                                      },
                                                                                                                                                                                                                      "country": {
                                                                                                                                                                                                                        "value": "Europe"
                                                                                                                                                                                                                      },
                                                                                                                                                                                                                      "div": 16,
                                                                                                                                                                                                                      "division": {
                                                                                                                                                                                                                        "value": "Europe"
                                                                                                                                                                                                                      },
                                                                                                                                                                                                                      "division_exposure": {
                                                                                                                                                                                                                        "value": "Europe"
                                                                                                                                                                                                                      },
                                                                                                                                                                                                                      "gisaid_epi_isl": {
                                                                                                                                                                                                                        "value": "EPI_ISL_961001"
                                                                                                                                                                                                                      },
                                                                                                                                                                                                                      "host": {
                                                                                                                                                                                                                        "value": "Human"
                                                                                                                                                                                                                      },
                                                                                                                                                                                                                      "custom_location": {
                                                                                                                                                                                                                        "confidence": {
                                                                                                                                                                                                                          "Europe": 1.0
                                                                                                                                                                                                                        },
                                                                                                                                                                                                                        "entropy": -1.000088900581841e-12,
                                                                                                                                                                                                                        "value": "Europe"
                                                                                                                                                                                                                      },
                                                                                                                                                                                                                      "num_date": {
                                                                                                                                                                                                                        "confidence": [
                                                                                                                                                                                                                          2021.0369863013698,
                                                                                                                                                                                                                          2021.0369863013698
                                                                                                                                                                                                                        ],
                                                                                                                                                                                                                        "value": 2021.0369863013698
                                                                                                                                                                                                                      },
                                                                                                                                                                                                                      "originating_lab": {
                                                                                                                                                                                                                        "value": "AIID"
                                                                                                                                                                                                                      },
                                                                                                                                                                                                                      "pangolin_lineage": {
                                                                                                                                                                                                                        "value": "B.1.177"
                                                                                                                                                                                                                      },
                                                                                                                                                                                                                      "recency": {
                                                                                                                                                                                                                        "value": "One month ago"
                                                                                                                                                                                                                      },
                                                                                                                                                                                                                      "region": {
                                                                                                                                                                                                                        "value": "Europe"
                                                                                                                                                                                                                      },
                                                                                                                                                                                                                      "region_exposure": {
                                                                                                                                                                                                                        "value": "Europe"
                                                                                                                                                                                                                      },

                                                                                                                                                                                                                      "subclade_membership": {
                                                                                                                                                                                                                        "value": "20E (EU1)"
                                                                                                                                                                                                                      },
                                                                                                                                                                                                                      "submitting_lab": {
                                                                                                                                                                                                                        "value": "Irish Coronavirus Sequencing Consortium-Teagasc Grange"
                                                                                                                                                                                                                      },
                                                                                                                                                                                                                      "url": "https://www.gisaid.org"
                                                                                                                                                                                                                    }
                                                                                                                                                                                                                  },
                                                                                                                                                                                                                  {
                                                                                                                                                                                                                    "branch_attrs": {
                                                                                                                                                                                                                      "mutations": {}
                                                                                                                                                                                                                    },
                                                                                                                                                                                                                    "children": [
                                                                                                                                                                                                                      {
                                                                                                                                                                                                                        "branch_attrs": {
                                                                                                                                                                                                                          "mutations": {}
                                                                                                                                                                                                                        },
                                                                                                                                                                                                                        "name": "Ireland/D-NVRL-20ILR10852/2020",
                                                                                                                                                                                                                        "node_attrs": {
                                                                                                                                                                                                                          "author": {
                                                                                                                                                                                                                            "author": "Michael Carr et al",
                                                                                                                                                                                                                            "value": "Michael Carr et al"
                                                                                                                                                                                                                          },
                                                                                                                                                                                                                          "clade_membership": {
                                                                                                                                                                                                                            "value": "20E (EU1)"
                                                                                                                                                                                                                          },
                                                                                                                                                                                                                          "country": {
                                                                                                                                                                                                                            "value": "Europe"
                                                                                                                                                                                                                          },
                                                                                                                                                                                                                          "div": 15,
                                                                                                                                                                                                                          "division": {
                                                                                                                                                                                                                            "value": "Europe"
                                                                                                                                                                                                                          },
                                                                                                                                                                                                                          "division_exposure": {
                                                                                                                                                                                                                            "value": "Europe"
                                                                                                                                                                                                                          },
                                                                                                                                                                                                                          "gisaid_epi_isl": {
                                                                                                                                                                                                                            "value": "EPI_ISL_732442"
                                                                                                                                                                                                                          },
                                                                                                                                                                                                                          "host": {
                                                                                                                                                                                                                            "value": "Human"
                                                                                                                                                                                                                          },
                                                                                                                                                                                                                          "custom_location": {
                                                                                                                                                                                                                            "confidence": {
                                                                                                                                                                                                                              "Europe": 1.0
                                                                                                                                                                                                                            },
                                                                                                                                                                                                                            "entropy": -1.000088900581841e-12,
                                                                                                                                                                                                                            "value": "Europe"
                                                                                                                                                                                                                          },
                                                                                                                                                                                                                          "num_date": {
                                                                                                                                                                                                                            "confidence": [
                                                                                                                                                                                                                              2020.9002732240438,
                                                                                                                                                                                                                              2020.9002732240438
                                                                                                                                                                                                                            ],
                                                                                                                                                                                                                            "value": 2020.9002732240438
                                                                                                                                                                                                                          },
                                                                                                                                                                                                                          "originating_lab": {
                                                                                                                                                                                                                            "value": "National Virus Reference Laboratory"
                                                                                                                                                                                                                          },
                                                                                                                                                                                                                          "pangolin_lineage": {
                                                                                                                                                                                                                            "value": "B.1.177"
                                                                                                                                                                                                                          },
                                                                                                                                                                                                                          "recency": {
                                                                                                                                                                                                                            "value": "Older"
                                                                                                                                                                                                                          },
                                                                                                                                                                                                                          "region": {
                                                                                                                                                                                                                            "value": "Europe"
                                                                                                                                                                                                                          },
                                                                                                                                                                                                                          "region_exposure": {
                                                                                                                                                                                                                            "value": "Europe"
                                                                                                                                                                                                                          },
                                                                                                                                                                                                                          "subclade_membership": {
                                                                                                                                                                                                                            "value": "20E (EU1)"
                                                                                                                                                                                                                          },
                                                                                                                                                                                                                          "submitting_lab": {
                                                                                                                                                                                                                            "value": "National Virus Reference Laboratory"
                                                                                                                                                                                                                          },
                                                                                                                                                                                                                          "url": "https://www.gisaid.org"
                                                                                                                                                                                                                        }
                                                                                                                                                                                                                      },
                                                                                                                                                                                                                      {
                                                                                                                                                                                                                        "branch_attrs": {
                                                                                                                                                                                                                          "mutations": {}
                                                                                                                                                                                                                        },
                                                                                                                                                                                                                        "name": "Ireland/D-NVRL-20ILR10856/2020",
                                                                                                                                                                                                                        "node_attrs": {
                                                                                                                                                                                                                          "author": {
                                                                                                                                                                                                                            "author": "Michael Carr et al",
                                                                                                                                                                                                                            "value": "Michael Carr et al"
                                                                                                                                                                                                                          },
                                                                                                                                                                                                                          "clade_membership": {
                                                                                                                                                                                                                            "value": "20E (EU1)"
                                                                                                                                                                                                                          },
                                                                                                                                                                                                                          "country": {
                                                                                                                                                                                                                            "value": "Europe"
                                                                                                                                                                                                                          },
                                                                                                                                                                                                                          "div": 15,
                                                                                                                                                                                                                          "division": {
                                                                                                                                                                                                                            "value": "Europe"
                                                                                                                                                                                                                          },
                                                                                                                                                                                                                          "division_exposure": {
                                                                                                                                                                                                                            "value": "Europe"
                                                                                                                                                                                                                          },
                                                                                                                                                                                                                          "gisaid_epi_isl": {
                                                                                                                                                                                                                            "value": "EPI_ISL_732443"
                                                                                                                                                                                                                          },
                                                                                                                                                                                                                          "host": {
                                                                                                                                                                                                                            "value": "Human"
                                                                                                                                                                                                                          },
                                                                                                                                                                                                                          "custom_location": {
                                                                                                                                                                                                                            "confidence": {
                                                                                                                                                                                                                              "Europe": 1.0
                                                                                                                                                                                                                            },
                                                                                                                                                                                                                            "entropy": -1.000088900581841e-12,
                                                                                                                                                                                                                            "value": "Europe"
                                                                                                                                                                                                                          },
                                                                                                                                                                                                                          "num_date": {
                                                                                                                                                                                                                            "confidence": [
                                                                                                                                                                                                                              2020.8948087431695,
                                                                                                                                                                                                                              2020.8948087431695
                                                                                                                                                                                                                            ],
                                                                                                                                                                                                                            "value": 2020.8948087431695
                                                                                                                                                                                                                          },
                                                                                                                                                                                                                          "originating_lab": {
                                                                                                                                                                                                                            "value": "National Virus Reference Laboratory"
                                                                                                                                                                                                                          },
                                                                                                                                                                                                                          "pangolin_lineage": {
                                                                                                                                                                                                                            "value": "B.1.177"
                                                                                                                                                                                                                          },
                                                                                                                                                                                                                          "recency": {
                                                                                                                                                                                                                            "value": "Older"
                                                                                                                                                                                                                          },
                                                                                                                                                                                                                          "region": {
                                                                                                                                                                                                                            "value": "Europe"
                                                                                                                                                                                                                          },
                                                                                                                                                                                                                          "region_exposure": {
                                                                                                                                                                                                                            "value": "Europe"
                                                                                                                                                                                                                          },
                                                                                                                                                                                                                          "subclade_membership": {
                                                                                                                                                                                                                            "value": "20E (EU1)"
                                                                                                                                                                                                                          },
                                                                                                                                                                                                                          "submitting_lab": {
                                                                                                                                                                                                                            "value": "National Virus Reference Laboratory"
                                                                                                                                                                                                                          },
                                                                                                                                                                                                                          "url": "https://www.gisaid.org"
                                                                                                                                                                                                                        }
                                                                                                                                                                                                                      }
                                                                                                                                                                                                                    ],
                                                                                                                                                                                                                    "name": "NODE_0001664",
                                                                                                                                                                                                                    "node_attrs": {
                                                                                                                                                                                                                      "clade_membership": {
                                                                                                                                                                                                                        "value": "20E (EU1)"
                                                                                                                                                                                                                      },
                                                                                                                                                                                                                      "div": 15,
                                                                                                                                                                                                                      "custom_location": {
                                                                                                                                                                                                                        "confidence": {
                                                                                                                                                                                                                          "Asia": 0.0032582835081519687,
                                                                                                                                                                                                                          "Europe": 0.9935348105183257,
                                                                                                                                                                                                                          "South America": 0.0019505170402055233
                                                                                                                                                                                                                        },
                                                                                                                                                                                                                        "entropy": 0.04666741824441404,
                                                                                                                                                                                                                        "value": "Europe"
                                                                                                                                                                                                                      },
                                                                                                                                                                                                                      "num_date": {
                                                                                                                                                                                                                        "confidence": [
                                                                                                                                                                                                                          2020.8624432507902,
                                                                                                                                                                                                                          2020.8948087431695
                                                                                                                                                                                                                        ],
                                                                                                                                                                                                                        "value": 2020.8948087431695
                                                                                                                                                                                                                      },
                                                                                                                                                                                                                      "subclade_membership": {
                                                                                                                                                                                                                        "value": "20E (EU1)"
                                                                                                                                                                                                                      }
                                                                                                                                                                                                                    }
                                                                                                                                                                                                                  }
                                                                                                                                                                                                                ],
                                                                                                                                                                                                                "name": "NODE_0001662",
                                                                                                                                                                                                                "node_attrs": {
                                                                                                                                                                                                                  "clade_membership": {
                                                                                                                                                                                                                    "value": "20E (EU1)"
                                                                                                                                                                                                                  },
                                                                                                                                                                                                                  "div": 15,
                                                                                                                                                                                                                  "custom_location": {
                                                                                                                                                                                                                    "confidence": {
                                                                                                                                                                                                                      "Asia": 0.004024096270765854,
                                                                                                                                                                                                                      "Europe": 0.9922154109679038,
                                                                                                                                                                                                                      "South America": 0.002310449711501009
                                                                                                                                                                                                                    },
                                                                                                                                                                                                                    "entropy": 0.05467479154250329,
                                                                                                                                                                                                                    "value": "Europe"
                                                                                                                                                                                                                  },
                                                                                                                                                                                                                  "num_date": {
                                                                                                                                                                                                                    "confidence": [
                                                                                                                                                                                                                      2020.829723164003,
                                                                                                                                                                                                                      2020.892580379022
                                                                                                                                                                                                                    ],
                                                                                                                                                                                                                    "value": 2020.8763622585518
                                                                                                                                                                                                                  },
                                                                                                                                                                                                                  "subclade_membership": {
                                                                                                                                                                                                                    "value": "20E (EU1)"
                                                                                                                                                                                                                  }
                                                                                                                                                                                                                }
                                                                                                                                                                                                              }
                                                                                                                                                                                                            ],
                                                                                                                                                                                                            "name": "NODE_0001661",
                                                                                                                                                                                                            "node_attrs": {
                                                                                                                                                                                                              "clade_membership": {
                                                                                                                                                                                                                "value": "20E (EU1)"
                                                                                                                                                                                                              },
                                                                                                                                                                                                              "div": 15,
                                                                                                                                                                                                              "custom_location": {
                                                                                                                                                                                                                "confidence": {
                                                                                                                                                                                                                  "Africa": 0.0010872126016490638,
                                                                                                                                                                                                                  "Asia": 0.005441711282226669,
                                                                                                                                                                                                                  "Europe": 0.9892346586811852,
                                                                                                                                                                                                                  "South America": 0.0028341747099391527
                                                                                                                                                                                                                },
                                                                                                                                                                                                                "entropy": 0.07334647165478897,
                                                                                                                                                                                                                "value": "Europe"
                                                                                                                                                                                                              },
                                                                                                                                                                                                              "num_date": {
                                                                                                                                                                                                                "confidence": [
                                                                                                                                                                                                                  2020.7755565662073,
                                                                                                                                                                                                                  2020.8908091973467
                                                                                                                                                                                                                ],
                                                                                                                                                                                                                "value": 2020.825817363959
                                                                                                                                                                                                              },
                                                                                                                                                                                                              "subclade_membership": {
                                                                                                                                                                                                                "value": "20E (EU1)"
                                                                                                                                                                                                              }
                                                                                                                                                                                                            }
                                                                                                                                                                                                          }
                                                                                                                                                                                                        ],
                                                                                                                                                                                                        "name": "NODE_0000929",
                                                                                                                                                                                                        "node_attrs": {
                                                                                                                                                                                                          "clade_membership": {
                                                                                                                                                                                                            "value": "20E (EU1)"
                                                                                                                                                                                                          },
                                                                                                                                                                                                          "div": 15,
                                                                                                                                                                                                          "custom_location": {
                                                                                                                                                                                                            "confidence": {
                                                                                                                                                                                                              "Asia": 0.01205807058641621,
                                                                                                                                                                                                              "Europe": 0.9568030495058161,
                                                                                                                                                                                                              "Oceania": 0.023179880240477273,
                                                                                                                                                                                                              "South America": 0.005408512946558865
                                                                                                                                                                                                            },
                                                                                                                                                                                                            "entropy": 0.22816504384099257,
                                                                                                                                                                                                            "value": "Europe"
                                                                                                                                                                                                          },
                                                                                                                                                                                                          "num_date": {
                                                                                                                                                                                                            "confidence": [
                                                                                                                                                                                                              2020.7036179447155,
                                                                                                                                                                                                              2020.8139007994291
                                                                                                                                                                                                            ],
                                                                                                                                                                                                            "value": 2020.7667688611152
                                                                                                                                                                                                          },
                                                                                                                                                                                                          "subclade_membership": {
                                                                                                                                                                                                            "value": "20E (EU1)"
                                                                                                                                                                                                          }
                                                                                                                                                                                                        }
                                                                                                                                                                                                      }
                                                                                                                                                                                                    ],
                                                                                                                                                                                                    "name": "NODE_0001658",
                                                                                                                                                                                                    "node_attrs": {
                                                                                                                                                                                                      "clade_membership": {
                                                                                                                                                                                                        "value": "20E (EU1)"
                                                                                                                                                                                                      },
                                                                                                                                                                                                      "div": 14,
                                                                                                                                                                                                      "custom_location": {
                                                                                                                                                                                                        "confidence": {
                                                                                                                                                                                                          "Africa": 0.0010761197637778142,
                                                                                                                                                                                                          "Asia": 0.005361946845026535,
                                                                                                                                                                                                          "Europe": 0.9893583115673245,
                                                                                                                                                                                                          "South America": 0.002807147190709369
                                                                                                                                                                                                        },
                                                                                                                                                                                                        "entropy": 0.07265388318828461,
                                                                                                                                                                                                        "value": "Europe"
                                                                                                                                                                                                      },
                                                                                                                                                                                                      "num_date": {
                                                                                                                                                                                                        "confidence": [
                                                                                                                                                                                                          2020.6475121863032,
                                                                                                                                                                                                          2020.8121874562735
                                                                                                                                                                                                        ],
                                                                                                                                                                                                        "value": 2020.7078513485735
                                                                                                                                                                                                      },
                                                                                                                                                                                                      "subclade_membership": {
                                                                                                                                                                                                        "value": "20E (EU1)"
                                                                                                                                                                                                      }
                                                                                                                                                                                                    }
                                                                                                                                                                                                  }
                                                                                                                                                                                                ],
                                                                                                                                                                                                "name": "NODE_0000927",
                                                                                                                                                                                                "node_attrs": {
                                                                                                                                                                                                  "clade_membership": {
                                                                                                                                                                                                    "value": "20E (EU1)"
                                                                                                                                                                                                  },
                                                                                                                                                                                                  "div": 14,
                                                                                                                                                                                                  "custom_location": {
                                                                                                                                                                                                    "confidence": {
                                                                                                                                                                                                      "Asia": 0.003636287164778521,
                                                                                                                                                                                                      "Europe": 0.9928789640159336,
                                                                                                                                                                                                      "South America": 0.0021545667089752055
                                                                                                                                                                                                    },
                                                                                                                                                                                                    "entropy": 0.05069306482042821,
                                                                                                                                                                                                    "value": "Europe"
                                                                                                                                                                                                  },
                                                                                                                                                                                                  "num_date": {
                                                                                                                                                                                                    "confidence": [
                                                                                                                                                                                                      2020.5729675610073,
                                                                                                                                                                                                      2020.6842981393586
                                                                                                                                                                                                    ],
                                                                                                                                                                                                    "value": 2020.63428437663
                                                                                                                                                                                                  },
                                                                                                                                                                                                  "subclade_membership": {
                                                                                                                                                                                                    "value": "20E (EU1)"
                                                                                                                                                                                                  }
                                                                                                                                                                                                }
                                                                                                                                                                                              },
                                                                                                                                                                                              {
                                                                                                                                                                                                "branch_attrs": {
                                                                                                                                                                                                  "mutations": {}
                                                                                                                                                                                                },
                                                                                                                                                                                                "children": [
                                                                                                                                                                                                  {
                                                                                                                                                                                                    "branch_attrs": {
                                                                                                                                                                                                      "mutations": {}
                                                                                                                                                                                                    },
                                                                                                                                                                                                    "children": [
                                                                                                                                                                                                      {
                                                                                                                                                                                                        "branch_attrs": {
                                                                                                                                                                                                          "labels": {
                                                                                                                                                                                                            "aa": "ORF7b: S5L"
                                                                                                                                                                                                          },
                                                                                                                                                                                                          "mutations": {
                                                                                                                                                                                                            "ORF7b": [
                                                                                                                                                                                                              "S5L"
                                                                                                                                                                                                            ],
                                                                                                                                                                                                            "nuc": [
                                                                                                                                                                                                              "C7528T",
                                                                                                                                                                                                              "C27769T"
                                                                                                                                                                                                            ]
                                                                                                                                                                                                          }
                                                                                                                                                                                                        },
                                                                                                                                                                                                        "name": "England/LIVE-DB8046/2020",
                                                                                                                                                                                                        "node_attrs": {
                                                                                                                                                                                                          "author": {
                                                                                                                                                                                                            "author": "Sam Haldenby et al",
                                                                                                                                                                                                            "value": "Sam Haldenby et al B"
                                                                                                                                                                                                          },
                                                                                                                                                                                                          "clade_membership": {
                                                                                                                                                                                                            "value": "20E (EU1)"
                                                                                                                                                                                                          },
                                                                                                                                                                                                          "country": {
                                                                                                                                                                                                            "value": "Europe"
                                                                                                                                                                                                          },
                                                                                                                                                                                                          "div": 15,
                                                                                                                                                                                                          "division": {
                                                                                                                                                                                                            "value": "Europe"
                                                                                                                                                                                                          },
                                                                                                                                                                                                          "division_exposure": {
                                                                                                                                                                                                            "value": "Europe"
                                                                                                                                                                                                          },
                                                                                                                                                                                                          "gisaid_epi_isl": {
                                                                                                                                                                                                            "value": "EPI_ISL_651197"
                                                                                                                                                                                                          },
                                                                                                                                                                                                          "host": {
                                                                                                                                                                                                            "value": "Human"
                                                                                                                                                                                                          },
                                                                                                                                                                                                          "custom_location": {
                                                                                                                                                                                                            "confidence": {
                                                                                                                                                                                                              "Europe": 1.0
                                                                                                                                                                                                            },
                                                                                                                                                                                                            "entropy": -1.000088900581841e-12,
                                                                                                                                                                                                            "value": "Europe"
                                                                                                                                                                                                          },
                                                                                                                                                                                                          "num_date": {
                                                                                                                                                                                                            "confidence": [
                                                                                                                                                                                                              2020.8292349726776,
                                                                                                                                                                                                              2020.8292349726776
                                                                                                                                                                                                            ],
                                                                                                                                                                                                            "value": 2020.8292349726776
                                                                                                                                                                                                          },
                                                                                                                                                                                                          "originating_lab": {
                                                                                                                                                                                                            "value": "Liverpool Clinical Laboratories"
                                                                                                                                                                                                          },
                                                                                                                                                                                                          "pangolin_lineage": {
                                                                                                                                                                                                            "value": "B.1.177"
                                                                                                                                                                                                          },
                                                                                                                                                                                                          "recency": {
                                                                                                                                                                                                            "value": "Older"
                                                                                                                                                                                                          },
                                                                                                                                                                                                          "region": {
                                                                                                                                                                                                            "value": "Europe"
                                                                                                                                                                                                          },
                                                                                                                                                                                                          "region_exposure": {
                                                                                                                                                                                                            "value": "Europe"
                                                                                                                                                                                                          },
                                                                                                                                                                                                          "subclade_membership": {
                                                                                                                                                                                                            "value": "20E (EU1)"
                                                                                                                                                                                                          },
                                                                                                                                                                                                          "submitting_lab": {
                                                                                                                                                                                                            "value": "COVID-19 Genomics UK (COG-UK) Consortium"
                                                                                                                                                                                                          },
                                                                                                                                                                                                          "url": "https://www.gisaid.org"
                                                                                                                                                                                                        }
                                                                                                                                                                                                      },
                                                                                                                                                                                                      {
                                                                                                                                                                                                        "branch_attrs": {
                                                                                                                                                                                                          "mutations": {}
                                                                                                                                                                                                        },
                                                                                                                                                                                                        "children": [
                                                                                                                                                                                                          {
                                                                                                                                                                                                            "branch_attrs": {
                                                                                                                                                                                                              "labels": {
                                                                                                                                                                                                                "aa": "ORF1a: L1507F"
                                                                                                                                                                                                              },
                                                                                                                                                                                                              "mutations": {
                                                                                                                                                                                                                "ORF1a": [
                                                                                                                                                                                                                  "L1507F"
                                                                                                                                                                                                                ],
                                                                                                                                                                                                                "nuc": [
                                                                                                                                                                                                                  "C4784T",
                                                                                                                                                                                                                  "T16242A"
                                                                                                                                                                                                                ]
                                                                                                                                                                                                              }
                                                                                                                                                                                                            },
                                                                                                                                                                                                            "children": [
                                                                                                                                                                                                              {
                                                                                                                                                                                                                "branch_attrs": {
                                                                                                                                                                                                                  "mutations": {
                                                                                                                                                                                                                    "nuc": [
                                                                                                                                                                                                                      "A4291G"
                                                                                                                                                                                                                    ]
                                                                                                                                                                                                                  }
                                                                                                                                                                                                                },
                                                                                                                                                                                                                "children": [
                                                                                                                                                                                                                  {
                                                                                                                                                                                                                    "branch_attrs": {
                                                                                                                                                                                                                      "mutations": {}
                                                                                                                                                                                                                    },
                                                                                                                                                                                                                    "name": "Sweden/20-24735/2020",
                                                                                                                                                                                                                    "node_attrs": {

                                                                                                                                                                                                                      "author": {
                                                                                                                                                                                                                        "author": "Department of Microbiology et al",
                                                                                                                                                                                                                        "value": "Department of Microbiology et al"
                                                                                                                                                                                                                      },
                                                                                                                                                                                                                      "clade_membership": {
                                                                                                                                                                                                                        "value": "20E (EU1)"
                                                                                                                                                                                                                      },
                                                                                                                                                                                                                      "country": {
                                                                                                                                                                                                                        "value": "Europe"
                                                                                                                                                                                                                      },
                                                                                                                                                                                                                      "div": 16,
                                                                                                                                                                                                                      "division": {
                                                                                                                                                                                                                        "value": "Europe"
                                                                                                                                                                                                                      },
                                                                                                                                                                                                                      "division_exposure": {
                                                                                                                                                                                                                        "value": "Europe"
                                                                                                                                                                                                                      },
                                                                                                                                                                                                                      "gisaid_epi_isl": {
                                                                                                                                                                                                                        "value": "EPI_ISL_710578"
                                                                                                                                                                                                                      },
                                                                                                                                                                                                                      "host": {
                                                                                                                                                                                                                        "value": "Human"
                                                                                                                                                                                                                      },
                                                                                                                                                                                                                      "custom_location": {
                                                                                                                                                                                                                        "confidence": {
                                                                                                                                                                                                                          "Europe": 1.0
                                                                                                                                                                                                                        },
                                                                                                                                                                                                                        "entropy": -1.000088900581841e-12,
                                                                                                                                                                                                                        "value": "Europe"
                                                                                                                                                                                                                      },
                                                                                                                                                                                                                      "num_date": {
                                                                                                                                                                                                                        "confidence": [
                                                                                                                                                                                                                          2020.9002732240438,
                                                                                                                                                                                                                          2020.9002732240438
                                                                                                                                                                                                                        ],
                                                                                                                                                                                                                        "value": 2020.9002732240438
                                                                                                                                                                                                                      },
                                                                                                                                                                                                                      "originating_lab": {
                                                                                                                                                                                                                        "value": "Vardcentralen Brinken"
                                                                                                                                                                                                                      },
                                                                                                                                                                                                                      "pangolin_lineage": {
                                                                                                                                                                                                                        "value": "B.1.177.21"
                                                                                                                                                                                                                      },
                                                                                                                                                                                                                      "recency": {
                                                                                                                                                                                                                        "value": "Older"
                                                                                                                                                                                                                      },
                                                                                                                                                                                                                      "region": {
                                                                                                                                                                                                                        "value": "Europe"
                                                                                                                                                                                                                      },
                                                                                                                                                                                                                      "region_exposure": {
                                                                                                                                                                                                                        "value": "Europe"
                                                                                                                                                                                                                      },

                                                                                                                                                                                                                      "subclade_membership": {
                                                                                                                                                                                                                        "value": "20E (EU1)"
                                                                                                                                                                                                                      },
                                                                                                                                                                                                                      "submitting_lab": {
                                                                                                                                                                                                                        "value": "The Public Health Agency of Sweden"
                                                                                                                                                                                                                      },
                                                                                                                                                                                                                      "url": "https://www.gisaid.org"
                                                                                                                                                                                                                    }
                                                                                                                                                                                                                  },
                                                                                                                                                                                                                  {
                                                                                                                                                                                                                    "branch_attrs": {
                                                                                                                                                                                                                      "mutations": {
                                                                                                                                                                                                                        "nuc": [
                                                                                                                                                                                                                          "C5986T",
                                                                                                                                                                                                                          "G10396T"
                                                                                                                                                                                                                        ]
                                                                                                                                                                                                                      }
                                                                                                                                                                                                                    },
                                                                                                                                                                                                                    "name": "Sweden/20-24736/2020",
                                                                                                                                                                                                                    "node_attrs": {

                                                                                                                                                                                                                      "author": {
                                                                                                                                                                                                                        "author": "Department of Microbiology et al",
                                                                                                                                                                                                                        "value": "Department of Microbiology et al"
                                                                                                                                                                                                                      },
                                                                                                                                                                                                                      "clade_membership": {
                                                                                                                                                                                                                        "value": "20E (EU1)"
                                                                                                                                                                                                                      },
                                                                                                                                                                                                                      "country": {
                                                                                                                                                                                                                        "value": "Europe"
                                                                                                                                                                                                                      },
                                                                                                                                                                                                                      "div": 18,
                                                                                                                                                                                                                      "division": {
                                                                                                                                                                                                                        "value": "Europe"
                                                                                                                                                                                                                      },
                                                                                                                                                                                                                      "division_exposure": {
                                                                                                                                                                                                                        "value": "Europe"
                                                                                                                                                                                                                      },
                                                                                                                                                                                                                      "gisaid_epi_isl": {
                                                                                                                                                                                                                        "value": "EPI_ISL_766643"
                                                                                                                                                                                                                      },
                                                                                                                                                                                                                      "host": {
                                                                                                                                                                                                                        "value": "Human"
                                                                                                                                                                                                                      },
                                                                                                                                                                                                                      "custom_location": {
                                                                                                                                                                                                                        "confidence": {
                                                                                                                                                                                                                          "Europe": 1.0
                                                                                                                                                                                                                        },
                                                                                                                                                                                                                        "entropy": -1.000088900581841e-12,
                                                                                                                                                                                                                        "value": "Europe"
                                                                                                                                                                                                                      },
                                                                                                                                                                                                                      "num_date": {
                                                                                                                                                                                                                        "confidence": [
                                                                                                                                                                                                                          2020.9002732240438,
                                                                                                                                                                                                                          2020.9002732240438
                                                                                                                                                                                                                        ],
                                                                                                                                                                                                                        "value": 2020.9002732240438
                                                                                                                                                                                                                      },
                                                                                                                                                                                                                      "originating_lab": {
                                                                                                                                                                                                                        "value": "Vardcentralen Brinken"
                                                                                                                                                                                                                      },
                                                                                                                                                                                                                      "pangolin_lineage": {
                                                                                                                                                                                                                        "value": "B.1.177.21"
                                                                                                                                                                                                                      },
                                                                                                                                                                                                                      "recency": {
                                                                                                                                                                                                                        "value": "Older"
                                                                                                                                                                                                                      },
                                                                                                                                                                                                                      "region": {
                                                                                                                                                                                                                        "value": "Europe"
                                                                                                                                                                                                                      },
                                                                                                                                                                                                                      "region_exposure": {
                                                                                                                                                                                                                        "value": "Europe"
                                                                                                                                                                                                                      },

                                                                                                                                                                                                                      "subclade_membership": {
                                                                                                                                                                                                                        "value": "20E (EU1)"
                                                                                                                                                                                                                      },
                                                                                                                                                                                                                      "submitting_lab": {
                                                                                                                                                                                                                        "value": "The Public Health Agency of Sweden"
                                                                                                                                                                                                                      },
                                                                                                                                                                                                                      "url": "https://www.gisaid.org"
                                                                                                                                                                                                                    }
                                                                                                                                                                                                                  }
                                                                                                                                                                                                                ],
                                                                                                                                                                                                                "name": "NODE_0000947",
                                                                                                                                                                                                                "node_attrs": {
                                                                                                                                                                                                                  "clade_membership": {
                                                                                                                                                                                                                    "value": "20E (EU1)"
                                                                                                                                                                                                                  },
                                                                                                                                                                                                                  "div": 16,
                                                                                                                                                                                                                  "custom_location": {
                                                                                                                                                                                                                    "confidence": {
                                                                                                                                                                                                                      "Asia": 0.0033309750242426885,
                                                                                                                                                                                                                      "Europe": 0.9934093608919629,
                                                                                                                                                                                                                      "South America": 0.0019887068513333096
                                                                                                                                                                                                                    },
                                                                                                                                                                                                                    "entropy": 0.04742272014023658,
                                                                                                                                                                                                                    "value": "Europe"
                                                                                                                                                                                                                  },
                                                                                                                                                                                                                  "num_date": {
                                                                                                                                                                                                                    "confidence": [
                                                                                                                                                                                                                      2020.8234846433731,
                                                                                                                                                                                                                      2020.8956804579861
                                                                                                                                                                                                                    ],
                                                                                                                                                                                                                    "value": 2020.8766578437023
                                                                                                                                                                                                                  },
                                                                                                                                                                                                                  "subclade_membership": {
                                                                                                                                                                                                                    "value": "20E (EU1)"
                                                                                                                                                                                                                  }
                                                                                                                                                                                                                }
                                                                                                                                                                                                              },
                                                                                                                                                                                                              {
                                                                                                                                                                                                                "branch_attrs": {
                                                                                                                                                                                                                  "mutations": {
                                                                                                                                                                                                                    "nuc": [
                                                                                                                                                                                                                      "T727C"
                                                                                                                                                                                                                    ]
                                                                                                                                                                                                                  }
                                                                                                                                                                                                                },
                                                                                                                                                                                                                "children": [
                                                                                                                                                                                                                  {
                                                                                                                                                                                                                    "branch_attrs": {
                                                                                                                                                                                                                      "mutations": {}
                                                                                                                                                                                                                    },
                                                                                                                                                                                                                    "name": "Sweden/20-53652/2020",
                                                                                                                                                                                                                    "node_attrs": {

                                                                                                                                                                                                                      "author": {
                                                                                                                                                                                                                        "author": "Department of Microbiology et al",
                                                                                                                                                                                                                        "value": "Department of Microbiology et al"
                                                                                                                                                                                                                      },
                                                                                                                                                                                                                      "clade_membership": {
                                                                                                                                                                                                                        "value": "20E (EU1)"
                                                                                                                                                                                                                      },
                                                                                                                                                                                                                      "country": {
                                                                                                                                                                                                                        "value": "Europe"
                                                                                                                                                                                                                      },
                                                                                                                                                                                                                      "div": 16,
                                                                                                                                                                                                                      "division": {
                                                                                                                                                                                                                        "value": "Europe"
                                                                                                                                                                                                                      },
                                                                                                                                                                                                                      "division_exposure": {
                                                                                                                                                                                                                        "value": "Europe"
                                                                                                                                                                                                                      },
                                                                                                                                                                                                                      "gisaid_epi_isl": {
                                                                                                                                                                                                                        "value": "EPI_ISL_732657"
                                                                                                                                                                                                                      },
                                                                                                                                                                                                                      "host": {
                                                                                                                                                                                                                        "value": "Human"
                                                                                                                                                                                                                      },
                                                                                                                                                                                                                      "custom_location": {
                                                                                                                                                                                                                        "confidence": {
                                                                                                                                                                                                                          "Europe": 1.0
                                                                                                                                                                                                                        },
                                                                                                                                                                                                                        "entropy": -1.000088900581841e-12,
                                                                                                                                                                                                                        "value": "Europe"
                                                                                                                                                                                                                      },
                                                                                                                                                                                                                      "num_date": {
                                                                                                                                                                                                                        "confidence": [
                                                                                                                                                                                                                          2020.9330601092897,
                                                                                                                                                                                                                          2020.9330601092897
                                                                                                                                                                                                                        ],
                                                                                                                                                                                                                        "value": 2020.9330601092897
                                                                                                                                                                                                                      },
                                                                                                                                                                                                                      "originating_lab": {
                                                                                                                                                                                                                        "value": "Barnakuten"
                                                                                                                                                                                                                      },
                                                                                                                                                                                                                      "pangolin_lineage": {
                                                                                                                                                                                                                        "value": "B.1.177"
                                                                                                                                                                                                                      },
                                                                                                                                                                                                                      "recency": {
                                                                                                                                                                                                                        "value": "Older"
                                                                                                                                                                                                                      },
                                                                                                                                                                                                                      "region": {
                                                                                                                                                                                                                        "value": "Europe"
                                                                                                                                                                                                                      },
                                                                                                                                                                                                                      "region_exposure": {
                                                                                                                                                                                                                        "value": "Europe"
                                                                                                                                                                                                                      },

                                                                                                                                                                                                                      "subclade_membership": {
                                                                                                                                                                                                                        "value": "20E (EU1)"
                                                                                                                                                                                                                      },
                                                                                                                                                                                                                      "submitting_lab": {
                                                                                                                                                                                                                        "value": "The Public Health Agency of Sweden"
                                                                                                                                                                                                                      },
                                                                                                                                                                                                                      "url": "https://www.gisaid.org"
                                                                                                                                                                                                                    }
                                                                                                                                                                                                                  },
                                                                                                                                                                                                                  {
                                                                                                                                                                                                                    "branch_attrs": {
                                                                                                                                                                                                                      "mutations": {}
                                                                                                                                                                                                                    },
                                                                                                                                                                                                                    "name": "Sweden/21-50759/2021",
                                                                                                                                                                                                                    "node_attrs": {

                                                                                                                                                                                                                      "author": {
                                                                                                                                                                                                                        "author": "Anna-Malin Linde et al",
                                                                                                                                                                                                                        "value": "Anna-Malin Linde et al"
                                                                                                                                                                                                                      },
                                                                                                                                                                                                                      "clade_membership": {
                                                                                                                                                                                                                        "value": "20E (EU1)"
                                                                                                                                                                                                                      },
                                                                                                                                                                                                                      "country": {
                                                                                                                                                                                                                        "value": "Europe"
                                                                                                                                                                                                                      },
                                                                                                                                                                                                                      "div": 16,
                                                                                                                                                                                                                      "division": {
                                                                                                                                                                                                                        "value": "Europe"
                                                                                                                                                                                                                      },
                                                                                                                                                                                                                      "division_exposure": {
                                                                                                                                                                                                                        "value": "Europe"
                                                                                                                                                                                                                      },
                                                                                                                                                                                                                      "gisaid_epi_isl": {
                                                                                                                                                                                                                        "value": "EPI_ISL_1008522"
                                                                                                                                                                                                                      },
                                                                                                                                                                                                                      "host": {
                                                                                                                                                                                                                        "value": "Human"
                                                                                                                                                                                                                      },
                                                                                                                                                                                                                      "custom_location": {
                                                                                                                                                                                                                        "confidence": {
                                                                                                                                                                                                                          "Europe": 1.0
                                                                                                                                                                                                                        },
                                                                                                                                                                                                                        "entropy": -1.000088900581841e-12,
                                                                                                                                                                                                                        "value": "Europe"
                                                                                                                                                                                                                      },
                                                                                                                                                                                                                      "num_date": {
                                                                                                                                                                                                                        "confidence": [
                                                                                                                                                                                                                          2021.072602739726,
                                                                                                                                                                                                                          2021.072602739726
                                                                                                                                                                                                                        ],
                                                                                                                                                                                                                        "value": 2021.072602739726
                                                                                                                                                                                                                      },
                                                                                                                                                                                                                      "originating_lab": {
                                                                                                                                                                                                                        "value": "Klinisk mikrobiologi"
                                                                                                                                                                                                                      },
                                                                                                                                                                                                                      "pangolin_lineage": {
                                                                                                                                                                                                                        "value": "B.1.177"
                                                                                                                                                                                                                      },
                                                                                                                                                                                                                      "recency": {
                                                                                                                                                                                                                        "value": "One month ago"
                                                                                                                                                                                                                      },
                                                                                                                                                                                                                      "region": {
                                                                                                                                                                                                                        "value": "Europe"
                                                                                                                                                                                                                      },
                                                                                                                                                                                                                      "region_exposure": {
                                                                                                                                                                                                                        "value": "Europe"
                                                                                                                                                                                                                      },

                                                                                                                                                                                                                      "subclade_membership": {
                                                                                                                                                                                                                        "value": "20E (EU1)"
                                                                                                                                                                                                                      },
                                                                                                                                                                                                                      "submitting_lab": {
                                                                                                                                                                                                                        "value": "The Public Health Agency of Sweden"
                                                                                                                                                                                                                      },
                                                                                                                                                                                                                      "url": "https://www.gisaid.org"
                                                                                                                                                                                                                    }
                                                                                                                                                                                                                  }
                                                                                                                                                                                                                ],
                                                                                                                                                                                                                "name": "NODE_0000948",
                                                                                                                                                                                                                "node_attrs": {
                                                                                                                                                                                                                  "clade_membership": {
                                                                                                                                                                                                                    "value": "20E (EU1)"
                                                                                                                                                                                                                  },
                                                                                                                                                                                                                  "div": 16,
                                                                                                                                                                                                                  "custom_location": {
                                                                                                                                                                                                                    "confidence": {
                                                                                                                                                                                                                      "Asia": 0.0033309750242426885,
                                                                                                                                                                                                                      "Europe": 0.9934093608919629,
                                                                                                                                                                                                                      "South America": 0.0019887068513333096
                                                                                                                                                                                                                    },
                                                                                                                                                                                                                    "entropy": 0.04742272014023658,
                                                                                                                                                                                                                    "value": "Europe"
                                                                                                                                                                                                                  },
                                                                                                                                                                                                                  "num_date": {
                                                                                                                                                                                                                    "confidence": [
                                                                                                                                                                                                                      2020.884844141613,
                                                                                                                                                                                                                      2020.9330601092897
                                                                                                                                                                                                                    ],
                                                                                                                                                                                                                    "value": 2020.9330601092897
                                                                                                                                                                                                                  },
                                                                                                                                                                                                                  "subclade_membership": {
                                                                                                                                                                                                                    "value": "20E (EU1)"
                                                                                                                                                                                                                  }
                                                                                                                                                                                                                }
                                                                                                                                                                                                              }
                                                                                                                                                                                                            ],
                                                                                                                                                                                                            "name": "NODE_0000946",
                                                                                                                                                                                                            "node_attrs": {
                                                                                                                                                                                                              "clade_membership": {
                                                                                                                                                                                                                "value": "20E (EU1)"
                                                                                                                                                                                                              },
                                                                                                                                                                                                              "div": 15,
                                                                                                                                                                                                              "custom_location": {
                                                                                                                                                                                                                "confidence": {
                                                                                                                                                                                                                  "Africa": 0.001084707629255017,
                                                                                                                                                                                                                  "Asia": 0.004535029974096936,
                                                                                                                                                                                                                  "Europe": 0.9912861113486475,
                                                                                                                                                                                                                  "South America": 0.002612330491010233
                                                                                                                                                                                                                },
                                                                                                                                                                                                                "entropy": 0.06001044418679846,
                                                                                                                                                                                                                "value": "Europe"
                                                                                                                                                                                                              },
                                                                                                                                                                                                              "num_date": {
                                                                                                                                                                                                                "confidence": [
                                                                                                                                                                                                                  2020.7866635570367,
                                                                                                                                                                                                                  2020.8902730622854
                                                                                                                                                                                                                ],
                                                                                                                                                                                                                "value": 2020.8262415372249
                                                                                                                                                                                                              },
                                                                                                                                                                                                              "subclade_membership": {
                                                                                                                                                                                                                "value": "20E (EU1)"
                                                                                                                                                                                                              }
                                                                                                                                                                                                            }
                                                                                                                                                                                                          },
                                                                                                                                                                                                          {
                                                                                                                                                                                                            "branch_attrs": {
                                                                                                                                                                                                              "mutations": {}
                                                                                                                                                                                                            },
                                                                                                                                                                                                            "children": [
                                                                                                                                                                                                              {
                                                                                                                                                                                                                "branch_attrs": {
                                                                                                                                                                                                                  "labels": {
                                                                                                                                                                                                                    "aa": "ORF1a: A520T, S1612L; S: M1237I"
                                                                                                                                                                                                                  },
                                                                                                                                                                                                                  "mutations": {
                                                                                                                                                                                                                    "ORF1a": [
                                                                                                                                                                                                                      "A520T",
                                                                                                                                                                                                                      "S1612L"
                                                                                                                                                                                                                    ],
                                                                                                                                                                                                                    "S": [
                                                                                                                                                                                                                      "M1237I"
                                                                                                                                                                                                                    ],
                                                                                                                                                                                                                    "nuc": [
                                                                                                                                                                                                                      "G1823A",
                                                                                                                                                                                                                      "C5100T",
                                                                                                                                                                                                                      "T24307G",
                                                                                                                                                                                                                      "G25273T"
                                                                                                                                                                                                                    ]
                                                                                                                                                                                                                  }
                                                                                                                                                                                                                },
                                                                                                                                                                                                                "name": "Spain/IB-IBV-99011564/2020",
                                                                                                                                                                                                                "node_attrs": {

                                                                                                                                                                                                                  "author": {
                                                                                                                                                                                                                    "author": "Carla L\u00f3pez-Causap\u00e9 et al",
                                                                                                                                                                                                                    "value": "Carla L\u00f3pez-Causap\u00e9 et al"
                                                                                                                                                                                                                  },
                                                                                                                                                                                                                  "clade_membership": {
                                                                                                                                                                                                                    "value": "20E (EU1)"
                                                                                                                                                                                                                  },
                                                                                                                                                                                                                  "country": {
                                                                                                                                                                                                                    "value": "Europe"
                                                                                                                                                                                                                  },
                                                                                                                                                                                                                  "div": 17,
                                                                                                                                                                                                                  "division": {
                                                                                                                                                                                                                    "value": "Europe"
                                                                                                                                                                                                                  },
                                                                                                                                                                                                                  "division_exposure": {
                                                                                                                                                                                                                    "value": "Europe"
                                                                                                                                                                                                                  },
                                                                                                                                                                                                                  "gisaid_epi_isl": {
                                                                                                                                                                                                                    "value": "EPI_ISL_779873"
                                                                                                                                                                                                                  },
                                                                                                                                                                                                                  "host": {
                                                                                                                                                                                                                    "value": "Human"
                                                                                                                                                                                                                  },
                                                                                                                                                                                                                  "custom_location": {
                                                                                                                                                                                                                    "confidence": {
                                                                                                                                                                                                                      "Europe": 1.0
                                                                                                                                                                                                                    },
                                                                                                                                                                                                                    "entropy": -1.000088900581841e-12,
                                                                                                                                                                                                                    "value": "Europe"
                                                                                                                                                                                                                  },
                                                                                                                                                                                                                  "num_date": {
                                                                                                                                                                                                                    "confidence": [
                                                                                                                                                                                                                      2020.9330601092897,
                                                                                                                                                                                                                      2020.9330601092897
                                                                                                                                                                                                                    ],
                                                                                                                                                                                                                    "value": 2020.9330601092897
                                                                                                                                                                                                                  },
                                                                                                                                                                                                                  "originating_lab": {
                                                                                                                                                                                                                    "value": "Servicio de Microbiolog\u00eda, Hospital Universitario Son Espases"
                                                                                                                                                                                                                  },
                                                                                                                                                                                                                  "pangolin_lineage": {
                                                                                                                                                                                                                    "value": "B.1.177"
                                                                                                                                                                                                                  },
                                                                                                                                                                                                                  "recency": {
                                                                                                                                                                                                                    "value": "Older"
                                                                                                                                                                                                                  },
                                                                                                                                                                                                                  "region": {
                                                                                                                                                                                                                    "value": "Europe"
                                                                                                                                                                                                                  },
                                                                                                                                                                                                                  "region_exposure": {
                                                                                                                                                                                                                    "value": "Europe"
                                                                                                                                                                                                                  },

                                                                                                                                                                                                                  "subclade_membership": {
                                                                                                                                                                                                                    "value": "20E (EU1)"
                                                                                                                                                                                                                  },
                                                                                                                                                                                                                  "submitting_lab": {
                                                                                                                                                                                                                    "value": "SeqCOVID-SPAIN consortium/IBV(CSIC)"
                                                                                                                                                                                                                  },
                                                                                                                                                                                                                  "url": "https://www.gisaid.org"
                                                                                                                                                                                                                }
                                                                                                                                                                                                              },
                                                                                                                                                                                                              {
                                                                                                                                                                                                                "branch_attrs": {
                                                                                                                                                                                                                  "mutations": {}
                                                                                                                                                                                                                },
                                                                                                                                                                                                                "children": [
                                                                                                                                                                                                                  {
                                                                                                                                                                                                                    "branch_attrs": {
                                                                                                                                                                                                                      "labels": {
                                                                                                                                                                                                                        "aa": "N: P151S; ORF1a: T2007I; ORF3a: L41F"
                                                                                                                                                                                                                      },
                                                                                                                                                                                                                      "mutations": {
                                                                                                                                                                                                                        "N": [
                                                                                                                                                                                                                          "P151S"
                                                                                                                                                                                                                        ],
                                                                                                                                                                                                                        "ORF1a": [
                                                                                                                                                                                                                          "T2007I"
                                                                                                                                                                                                                        ],
                                                                                                                                                                                                                        "ORF3a": [
                                                                                                                                                                                                                          "L41F"
                                                                                                                                                                                                                        ],
                                                                                                                                                                                                                        "nuc": [
                                                                                                                                                                                                                          "C6285T",
                                                                                                                                                                                                                          "C25513T",
                                                                                                                                                                                                                          "C28724T"
                                                                                                                                                                                                                        ]
                                                                                                                                                                                                                      }
                                                                                                                                                                                                                    },
                                                                                                                                                                                                                    "name": "England/LIVE-DF99F3/2021",
                                                                                                                                                                                                                    "node_attrs": {
                                                                                                                                                                                                                      "author": {
                                                                                                                                                                                                                        "author": "Sam Haldenby et al",
                                                                                                                                                                                                                        "value": "Sam Haldenby et al B"
                                                                                                                                                                                                                      },
                                                                                                                                                                                                                      "clade_membership": {
                                                                                                                                                                                                                        "value": "20E (EU1)"
                                                                                                                                                                                                                      },
                                                                                                                                                                                                                      "country": {
                                                                                                                                                                                                                        "value": "Europe"
                                                                                                                                                                                                                      },
                                                                                                                                                                                                                      "div": 16,
                                                                                                                                                                                                                      "division": {
                                                                                                                                                                                                                        "value": "Europe"
                                                                                                                                                                                                                      },
                                                                                                                                                                                                                      "division_exposure": {
                                                                                                                                                                                                                        "value": "Europe"
                                                                                                                                                                                                                      },
                                                                                                                                                                                                                      "gisaid_epi_isl": {
                                                                                                                                                                                                                        "value": "EPI_ISL_997559"
                                                                                                                                                                                                                      },
                                                                                                                                                                                                                      "host": {
                                                                                                                                                                                                                        "value": "Human"
                                                                                                                                                                                                                      },
                                                                                                                                                                                                                      "custom_location": {
                                                                                                                                                                                                                        "confidence": {
                                                                                                                                                                                                                          "Europe": 1.0
                                                                                                                                                                                                                        },
                                                                                                                                                                                                                        "entropy": -1.000088900581841e-12,
                                                                                                                                                                                                                        "value": "Europe"
                                                                                                                                                                                                                      },
                                                                                                                                                                                                                      "num_date": {
                                                                                                                                                                                                                        "confidence": [
                                                                                                                                                                                                                          2021.0917808219178,
                                                                                                                                                                                                                          2021.0917808219178
                                                                                                                                                                                                                        ],
                                                                                                                                                                                                                        "value": 2021.0917808219178
                                                                                                                                                                                                                      },
                                                                                                                                                                                                                      "originating_lab": {
                                                                                                                                                                                                                        "value": "Liverpool Clinical Laboratories"
                                                                                                                                                                                                                      },
                                                                                                                                                                                                                      "pangolin_lineage": {
                                                                                                                                                                                                                        "value": "B.1.177"
                                                                                                                                                                                                                      },
                                                                                                                                                                                                                      "recency": {
                                                                                                                                                                                                                        "value": "One month ago"
                                                                                                                                                                                                                      },
                                                                                                                                                                                                                      "region": {
                                                                                                                                                                                                                        "value": "Europe"
                                                                                                                                                                                                                      },
                                                                                                                                                                                                                      "region_exposure": {
                                                                                                                                                                                                                        "value": "Europe"
                                                                                                                                                                                                                      },
                                                                                                                                                                                                                      "subclade_membership": {
                                                                                                                                                                                                                        "value": "20E (EU1)"
                                                                                                                                                                                                                      },
                                                                                                                                                                                                                      "submitting_lab": {
                                                                                                                                                                                                                        "value": "COVID-19 Genomics UK (COG-UK) Consortium"
                                                                                                                                                                                                                      },
                                                                                                                                                                                                                      "url": "https://www.gisaid.org"
                                                                                                                                                                                                                    }
                                                                                                                                                                                                                  },
                                                                                                                                                                                                                  {
                                                                                                                                                                                                                    "branch_attrs": {
                                                                                                                                                                                                                      "mutations": {}
                                                                                                                                                                                                                    },
                                                                                                                                                                                                                    "children": [
                                                                                                                                                                                                                      {
                                                                                                                                                                                                                        "branch_attrs": {
                                                                                                                                                                                                                          "labels": {
                                                                                                                                                                                                                            "aa": "ORF1b: F732S"
                                                                                                                                                                                                                          },
                                                                                                                                                                                                                          "mutations": {
                                                                                                                                                                                                                            "ORF1b": [
                                                                                                                                                                                                                              "F732S"
                                                                                                                                                                                                                            ],
                                                                                                                                                                                                                            "nuc": [
                                                                                                                                                                                                                              "C4927T",
                                                                                                                                                                                                                              "T15662C"
                                                                                                                                                                                                                            ]
                                                                                                                                                                                                                          }
                                                                                                                                                                                                                        },
                                                                                                                                                                                                                        "name": "England/LIVE-DFA0A2/2021",
                                                                                                                                                                                                                        "node_attrs": {
                                                                                                                                                                                                                          "author": {
                                                                                                                                                                                                                            "author": "Sam Haldenby et al",
                                                                                                                                                                                                                            "value": "Sam Haldenby et al B"
                                                                                                                                                                                                                          },
                                                                                                                                                                                                                          "clade_membership": {
                                                                                                                                                                                                                            "value": "20E (EU1)"
                                                                                                                                                                                                                          },
                                                                                                                                                                                                                          "country": {
                                                                                                                                                                                                                            "value": "Europe"
                                                                                                                                                                                                                          },
                                                                                                                                                                                                                          "div": 15,
                                                                                                                                                                                                                          "division": {
                                                                                                                                                                                                                            "value": "Europe"
                                                                                                                                                                                                                          },
                                                                                                                                                                                                                          "division_exposure": {
                                                                                                                                                                                                                            "value": "Europe"
                                                                                                                                                                                                                          },
                                                                                                                                                                                                                          "gisaid_epi_isl": {
                                                                                                                                                                                                                            "value": "EPI_ISL_1047991"
                                                                                                                                                                                                                          },
                                                                                                                                                                                                                          "host": {
                                                                                                                                                                                                                            "value": "Human"
                                                                                                                                                                                                                          },
                                                                                                                                                                                                                          "custom_location": {
                                                                                                                                                                                                                            "confidence": {
                                                                                                                                                                                                                              "Europe": 1.0
                                                                                                                                                                                                                            },
                                                                                                                                                                                                                            "entropy": -1.000088900581841e-12,
                                                                                                                                                                                                                            "value": "Europe"
                                                                                                                                                                                                                          },
                                                                                                                                                                                                                          "num_date": {
                                                                                                                                                                                                                            "confidence": [
                                                                                                                                                                                                                              2021.1054794520549,
                                                                                                                                                                                                                              2021.1054794520549
                                                                                                                                                                                                                            ],
                                                                                                                                                                                                                            "value": 2021.1054794520549
                                                                                                                                                                                                                          },
                                                                                                                                                                                                                          "originating_lab": {
                                                                                                                                                                                                                            "value": "Liverpool Clinical Laboratories"
                                                                                                                                                                                                                          },
                                                                                                                                                                                                                          "pangolin_lineage": {
                                                                                                                                                                                                                            "value": "B.1.177"
                                                                                                                                                                                                                          },
                                                                                                                                                                                                                          "recency": {
                                                                                                                                                                                                                            "value": "One week ago"
                                                                                                                                                                                                                          },
                                                                                                                                                                                                                          "region": {
                                                                                                                                                                                                                            "value": "Europe"
                                                                                                                                                                                                                          },
                                                                                                                                                                                                                          "region_exposure": {
                                                                                                                                                                                                                            "value": "Europe"
                                                                                                                                                                                                                          },
                                                                                                                                                                                                                          "subclade_membership": {
                                                                                                                                                                                                                            "value": "20E (EU1)"
                                                                                                                                                                                                                          },
                                                                                                                                                                                                                          "submitting_lab": {
                                                                                                                                                                                                                            "value": "COVID-19 Genomics UK (COG-UK) Consortium"
                                                                                                                                                                                                                          },
                                                                                                                                                                                                                          "url": "https://www.gisaid.org"
                                                                                                                                                                                                                        }
                                                                                                                                                                                                                      },
                                                                                                                                                                                                                      {
                                                                                                                                                                                                                        "branch_attrs": {
                                                                                                                                                                                                                          "labels": {
                                                                                                                                                                                                                            "aa": "S: T240S"
                                                                                                                                                                                                                          },
                                                                                                                                                                                                                          "mutations": {
                                                                                                                                                                                                                            "S": [
                                                                                                                                                                                                                              "T240S"
                                                                                                                                                                                                                            ],
                                                                                                                                                                                                                            "nuc": [
                                                                                                                                                                                                                              "A22280T"
                                                                                                                                                                                                                            ]
                                                                                                                                                                                                                          }
                                                                                                                                                                                                                        },
                                                                                                                                                                                                                        "name": "England/LIVE-DF174C/2021",
                                                                                                                                                                                                                        "node_attrs": {
                                                                                                                                                                                                                          "author": {
                                                                                                                                                                                                                            "author": "Sam Haldenby et al",
                                                                                                                                                                                                                            "value": "Sam Haldenby et al B"
                                                                                                                                                                                                                          },
                                                                                                                                                                                                                          "clade_membership": {
                                                                                                                                                                                                                            "value": "20E (EU1)"
                                                                                                                                                                                                                          },
                                                                                                                                                                                                                          "country": {
                                                                                                                                                                                                                            "value": "Europe"
                                                                                                                                                                                                                          },
                                                                                                                                                                                                                          "div": 14,
                                                                                                                                                                                                                          "division": {
                                                                                                                                                                                                                            "value": "Europe"
                                                                                                                                                                                                                          },
                                                                                                                                                                                                                          "division_exposure": {
                                                                                                                                                                                                                            "value": "Europe"
                                                                                                                                                                                                                          },
                                                                                                                                                                                                                          "gisaid_epi_isl": {
                                                                                                                                                                                                                            "value": "EPI_ISL_949702"
                                                                                                                                                                                                                          },
                                                                                                                                                                                                                          "host": {
                                                                                                                                                                                                                            "value": "Human"
                                                                                                                                                                                                                          },
                                                                                                                                                                                                                          "custom_location": {
                                                                                                                                                                                                                            "confidence": {
                                                                                                                                                                                                                              "Europe": 1.0
                                                                                                                                                                                                                            },
                                                                                                                                                                                                                            "entropy": -1.000088900581841e-12,
                                                                                                                                                                                                                            "value": "Europe"
                                                                                                                                                                                                                          },
                                                                                                                                                                                                                          "num_date": {
                                                                                                                                                                                                                            "confidence": [
                                                                                                                                                                                                                              2021.0698630136985,
                                                                                                                                                                                                                              2021.0698630136985
                                                                                                                                                                                                                            ],
                                                                                                                                                                                                                            "value": 2021.0698630136985
                                                                                                                                                                                                                          },
                                                                                                                                                                                                                          "originating_lab": {
                                                                                                                                                                                                                            "value": "Liverpool Clinical Laboratories"
                                                                                                                                                                                                                          },
                                                                                                                                                                                                                          "pangolin_lineage": {
                                                                                                                                                                                                                            "value": "B.1"
                                                                                                                                                                                                                          },
                                                                                                                                                                                                                          "recency": {
                                                                                                                                                                                                                            "value": "One month ago"
                                                                                                                                                                                                                          },
                                                                                                                                                                                                                          "region": {
                                                                                                                                                                                                                            "value": "Europe"
                                                                                                                                                                                                                          },
                                                                                                                                                                                                                          "region_exposure": {
                                                                                                                                                                                                                            "value": "Europe"
                                                                                                                                                                                                                          },
                                                                                                                                                                                                                          "subclade_membership": {
                                                                                                                                                                                                                            "value": "20E (EU1)"
                                                                                                                                                                                                                          },
                                                                                                                                                                                                                          "submitting_lab": {
                                                                                                                                                                                                                            "value": "COVID-19 Genomics UK (COG-UK) Consortium"
                                                                                                                                                                                                                          },
                                                                                                                                                                                                                          "url": "https://www.gisaid.org"
                                                                                                                                                                                                                        }
                                                                                                                                                                                                                      }
                                                                                                                                                                                                                    ],
                                                                                                                                                                                                                    "name": "NODE_0001676",
                                                                                                                                                                                                                    "node_attrs": {
                                                                                                                                                                                                                      "clade_membership": {
                                                                                                                                                                                                                        "value": "20E (EU1)"
                                                                                                                                                                                                                      },
                                                                                                                                                                                                                      "div": 13,
                                                                                                                                                                                                                      "custom_location": {
                                                                                                                                                                                                                        "confidence": {
                                                                                                                                                                                                                          "Asia": 0.003224270014184549,
                                                                                                                                                                                                                          "Europe": 0.99358337301033,
                                                                                                                                                                                                                          "South America": 0.0019400800619350583
                                                                                                                                                                                                                        },
                                                                                                                                                                                                                        "entropy": 0.04637356783247629,
                                                                                                                                                                                                                        "value": "Europe"
                                                                                                                                                                                                                      },
                                                                                                                                                                                                                      "num_date": {
                                                                                                                                                                                                                        "confidence": [
                                                                                                                                                                                                                          2020.9355585060912,
                                                                                                                                                                                                                          2021.064043002301
                                                                                                                                                                                                                        ],
                                                                                                                                                                                                                        "value": 2020.9890732963695
                                                                                                                                                                                                                      },
                                                                                                                                                                                                                      "subclade_membership": {
                                                                                                                                                                                                                        "value": "20E (EU1)"
                                                                                                                                                                                                                      }
                                                                                                                                                                                                                    }
                                                                                                                                                                                                                  }
                                                                                                                                                                                                                ],
                                                                                                                                                                                                                "name": "NODE_0001674",
                                                                                                                                                                                                                "node_attrs": {
                                                                                                                                                                                                                  "clade_membership": {
                                                                                                                                                                                                                    "value": "20E (EU1)"
                                                                                                                                                                                                                  },
                                                                                                                                                                                                                  "div": 13,
                                                                                                                                                                                                                  "custom_location": {
                                                                                                                                                                                                                    "confidence": {
                                                                                                                                                                                                                      "Asia": 0.0037834074344925937,
                                                                                                                                                                                                                      "Europe": 0.9925915395980611,
                                                                                                                                                                                                                      "South America": 0.0022321376417615917
                                                                                                                                                                                                                    },
                                                                                                                                                                                                                    "entropy": 0.052360585688253705,
                                                                                                                                                                                                                    "value": "Europe"
                                                                                                                                                                                                                  },
                                                                                                                                                                                                                  "num_date": {
                                                                                                                                                                                                                    "confidence": [
                                                                                                                                                                                                                      2020.8465921302784,
                                                                                                                                                                                                                      2021.0076407423012
                                                                                                                                                                                                                    ],
                                                                                                                                                                                                                    "value": 2020.9617732809477
                                                                                                                                                                                                                  },
                                                                                                                                                                                                                  "subclade_membership": {
                                                                                                                                                                                                                    "value": "20E (EU1)"
                                                                                                                                                                                                                  }
                                                                                                                                                                                                                }
                                                                                                                                                                                                              }
                                                                                                                                                                                                            ],
                                                                                                                                                                                                            "name": "NODE_0001673",
                                                                                                                                                                                                            "node_attrs": {
                                                                                                                                                                                                              "clade_membership": {
                                                                                                                                                                                                                "value": "20E (EU1)"
                                                                                                                                                                                                              },
                                                                                                                                                                                                              "div": 13,
                                                                                                                                                                                                              "custom_location": {
                                                                                                                                                                                                                "confidence": {
                                                                                                                                                                                                                  "Asia": 0.003995776154773252,
                                                                                                                                                                                                                  "Europe": 0.9922458857974326,
                                                                                                                                                                                                                  "South America": 0.0023287195940788663
                                                                                                                                                                                                                },
                                                                                                                                                                                                                "entropy": 0.05438839907441172,
                                                                                                                                                                                                                "value": "Europe"
                                                                                                                                                                                                              },
                                                                                                                                                                                                              "num_date": {
                                                                                                                                                                                                                "confidence": [
                                                                                                                                                                                                                  2020.7233168725481,
                                                                                                                                                                                                                  2020.8737408038535
                                                                                                                                                                                                                ],
                                                                                                                                                                                                                "value": 2020.824408994575
                                                                                                                                                                                                              },
                                                                                                                                                                                                              "subclade_membership": {
                                                                                                                                                                                                                "value": "20E (EU1)"
                                                                                                                                                                                                              }
                                                                                                                                                                                                            }
                                                                                                                                                                                                          }
                                                                                                                                                                                                        ],
                                                                                                                                                                                                        "name": "NODE_0001669",
                                                                                                                                                                                                        "node_attrs": {
                                                                                                                                                                                                          "clade_membership": {
                                                                                                                                                                                                            "value": "20E (EU1)"
                                                                                                                                                                                                          },
                                                                                                                                                                                                          "div": 13,
                                                                                                                                                                                                          "custom_location": {
                                                                                                                                                                                                            "confidence": {
                                                                                                                                                                                                              "Africa": 0.001113256918806275,
                                                                                                                                                                                                              "Asia": 0.004752810137163792,
                                                                                                                                                                                                              "Europe": 0.9909333987153225,
                                                                                                                                                                                                              "South America": 0.00271072962019461
                                                                                                                                                                                                            },
                                                                                                                                                                                                            "entropy": 0.06201924891443426,
                                                                                                                                                                                                            "value": "Europe"
                                                                                                                                                                                                          },
                                                                                                                                                                                                          "num_date": {
                                                                                                                                                                                                            "confidence": [
                                                                                                                                                                                                              2020.6918125750265,
                                                                                                                                                                                                              2020.8551259521594
                                                                                                                                                                                                            ],
                                                                                                                                                                                                            "value": 2020.774397742204
                                                                                                                                                                                                          },
                                                                                                                                                                                                          "subclade_membership": {
                                                                                                                                                                                                            "value": "20E (EU1)"
                                                                                                                                                                                                          }
                                                                                                                                                                                                        }
                                                                                                                                                                                                      }
                                                                                                                                                                                                    ],
                                                                                                                                                                                                    "name": "NODE_0001668",
                                                                                                                                                                                                    "node_attrs": {
                                                                                                                                                                                                      "clade_membership": {
                                                                                                                                                                                                        "value": "20E (EU1)"
                                                                                                                                                                                                      },
                                                                                                                                                                                                      "div": 13,
                                                                                                                                                                                                      "custom_location": {
                                                                                                                                                                                                        "confidence": {
                                                                                                                                                                                                          "Asia": 0.004069349048622821,
                                                                                                                                                                                                          "Europe": 0.9921359328094703,
                                                                                                                                                                                                          "South America": 0.002358822707977321
                                                                                                                                                                                                        },
                                                                                                                                                                                                        "entropy": 0.055020689622825955,
                                                                                                                                                                                                        "value": "Europe"
                                                                                                                                                                                                      },
                                                                                                                                                                                                      "num_date": {
                                                                                                                                                                                                        "confidence": [
                                                                                                                                                                                                          2020.6530419561373,
                                                                                                                                                                                                          2020.8170509150316
                                                                                                                                                                                                        ],
                                                                                                                                                                                                        "value": 2020.7308246367572
                                                                                                                                                                                                      },
                                                                                                                                                                                                      "subclade_membership": {
                                                                                                                                                                                                        "value": "20E (EU1)"
                                                                                                                                                                                                      }
                                                                                                                                                                                                    }
                                                                                                                                                                                                  },
                                                                                                                                                                                                  {
                                                                                                                                                                                                    "branch_attrs": {
                                                                                                                                                                                                      "mutations": {
                                                                                                                                                                                                        "nuc": [
                                                                                                                                                                                                          "T3592C"
                                                                                                                                                                                                        ]
                                                                                                                                                                                                      }
                                                                                                                                                                                                    },
                                                                                                                                                                                                    "children": [
                                                                                                                                                                                                      {
                                                                                                                                                                                                        "branch_attrs": {
                                                                                                                                                                                                          "mutations": {}
                                                                                                                                                                                                        },
                                                                                                                                                                                                        "name": "Switzerland/GE-33170677/2021",
                                                                                                                                                                                                        "node_attrs": {
                                                                                                                                                                                                          "author": {
                                                                                                                                                                                                            "author": "Samuel Cordey et al",
                                                                                                                                                                                                            "value": "Samuel Cordey et al"
                                                                                                                                                                                                          },
                                                                                                                                                                                                          "clade_membership": {
                                                                                                                                                                                                            "value": "20E (EU1)"
                                                                                                                                                                                                          },
                                                                                                                                                                                                          "country": {
                                                                                                                                                                                                            "value": "Europe"
                                                                                                                                                                                                          },
                                                                                                                                                                                                          "div": 14,
                                                                                                                                                                                                          "division": {
                                                                                                                                                                                                            "value": "Europe"
                                                                                                                                                                                                          },
                                                                                                                                                                                                          "division_exposure": {
                                                                                                                                                                                                            "value": "Europe"
                                                                                                                                                                                                          },
                                                                                                                                                                                                          "gisaid_epi_isl": {
                                                                                                                                                                                                            "value": "EPI_ISL_981814"
                                                                                                                                                                                                          },
                                                                                                                                                                                                          "host": {
                                                                                                                                                                                                            "value": "Human"
                                                                                                                                                                                                          },
                                                                                                                                                                                                          "custom_location": {
                                                                                                                                                                                                            "confidence": {
                                                                                                                                                                                                              "Europe": 1.0
                                                                                                                                                                                                            },
                                                                                                                                                                                                            "entropy": -1.000088900581841e-12,
                                                                                                                                                                                                            "value": "Europe"
                                                                                                                                                                                                          },
                                                                                                                                                                                                          "num_date": {
                                                                                                                                                                                                            "confidence": [
                                                                                                                                                                                                              2021.0945205479452,
                                                                                                                                                                                                              2021.0945205479452
                                                                                                                                                                                                            ],
                                                                                                                                                                                                            "value": 2021.0945205479452
                                                                                                                                                                                                          },
                                                                                                                                                                                                          "originating_lab": {
                                                                                                                                                                                                            "value": "University Hospitals of Geneva, Laboratory of Virology"
                                                                                                                                                                                                          },
                                                                                                                                                                                                          "pangolin_lineage": {
                                                                                                                                                                                                            "value": "B.1.177"
                                                                                                                                                                                                          },
                                                                                                                                                                                                          "recency": {
                                                                                                                                                                                                            "value": "One month ago"
                                                                                                                                                                                                          },
                                                                                                                                                                                                          "region": {
                                                                                                                                                                                                            "value": "Europe"
                                                                                                                                                                                                          },
                                                                                                                                                                                                          "region_exposure": {
                                                                                                                                                                                                            "value": "Europe"
                                                                                                                                                                                                          },
                                                                                                                                                                                                          "subclade_membership": {
                                                                                                                                                                                                            "value": "20E (EU1)"
                                                                                                                                                                                                          },
                                                                                                                                                                                                          "submitting_lab": {
                                                                                                                                                                                                            "value": "HUG, Laboratory of Virology and the Health2030 Genome Center"
                                                                                                                                                                                                          },
                                                                                                                                                                                                          "url": "https://www.gisaid.org"
                                                                                                                                                                                                        }
                                                                                                                                                                                                      },
                                                                                                                                                                                                      {
                                                                                                                                                                                                        "branch_attrs": {
                                                                                                                                                                                                          "labels": {
                                                                                                                                                                                                            "aa": "ORF1b: T17I"
                                                                                                                                                                                                          },
                                                                                                                                                                                                          "mutations": {
                                                                                                                                                                                                            "ORF1b": [
                                                                                                                                                                                                              "T17I"
                                                                                                                                                                                                            ],
                                                                                                                                                                                                            "nuc": [
                                                                                                                                                                                                              "C13517T"
                                                                                                                                                                                                            ]
                                                                                                                                                                                                          }
                                                                                                                                                                                                        },
                                                                                                                                                                                                        "children": [
                                                                                                                                                                                                          {
                                                                                                                                                                                                            "branch_attrs": {
                                                                                                                                                                                                              "mutations": {}
                                                                                                                                                                                                            },
                                                                                                                                                                                                            "name": "Belgium/rega-3125/2021",
                                                                                                                                                                                                            "node_attrs": {

                                                                                                                                                                                                              "author": {
                                                                                                                                                                                                                "author": "Tony Wawina-Bokalanga et al",
                                                                                                                                                                                                                "value": "Tony Wawina-Bokalanga et al"
                                                                                                                                                                                                              },
                                                                                                                                                                                                              "clade_membership": {
                                                                                                                                                                                                                "value": "20E (EU1)"
                                                                                                                                                                                                              },
                                                                                                                                                                                                              "country": {
                                                                                                                                                                                                                "value": "Europe"
                                                                                                                                                                                                              },
                                                                                                                                                                                                              "div": 15,
                                                                                                                                                                                                              "division": {
                                                                                                                                                                                                                "value": "Europe"
                                                                                                                                                                                                              },
                                                                                                                                                                                                              "division_exposure": {
                                                                                                                                                                                                                "value": "Europe"
                                                                                                                                                                                                              },
                                                                                                                                                                                                              "gisaid_epi_isl": {
                                                                                                                                                                                                                "value": "EPI_ISL_1064454"
                                                                                                                                                                                                              },
                                                                                                                                                                                                              "host": {
                                                                                                                                                                                                                "value": "Human"
                                                                                                                                                                                                              },
                                                                                                                                                                                                              "custom_location": {
                                                                                                                                                                                                                "confidence": {
                                                                                                                                                                                                                  "Europe": 1.0
                                                                                                                                                                                                                },
                                                                                                                                                                                                                "entropy": -1.000088900581841e-12,
                                                                                                                                                                                                                "value": "Europe"
                                                                                                                                                                                                              },
                                                                                                                                                                                                              "num_date": {
                                                                                                                                                                                                                "confidence": [
                                                                                                                                                                                                                  2021.1082191780822,
                                                                                                                                                                                                                  2021.1082191780822
                                                                                                                                                                                                                ],
                                                                                                                                                                                                                "value": 2021.1082191780822
                                                                                                                                                                                                              },
                                                                                                                                                                                                              "originating_lab": {
                                                                                                                                                                                                                "value": "KU Leuven, Rega Institute, Clinical and Epidemiological Virology"
                                                                                                                                                                                                              },
                                                                                                                                                                                                              "pangolin_lineage": {
                                                                                                                                                                                                                "value": "B.1.177"
                                                                                                                                                                                                              },
                                                                                                                                                                                                              "recency": {
                                                                                                                                                                                                                "value": "One week ago"
                                                                                                                                                                                                              },
                                                                                                                                                                                                              "region": {
                                                                                                                                                                                                                "value": "Europe"
                                                                                                                                                                                                              },
                                                                                                                                                                                                              "region_exposure": {
                                                                                                                                                                                                                "value": "Europe"
                                                                                                                                                                                                              },

                                                                                                                                                                                                              "subclade_membership": {
                                                                                                                                                                                                                "value": "20E (EU1)"
                                                                                                                                                                                                              },
                                                                                                                                                                                                              "submitting_lab": {
                                                                                                                                                                                                                "value": "KU Leuven, Rega Institute, Clinical and Epidemiological Virology"
                                                                                                                                                                                                              },
                                                                                                                                                                                                              "url": "https://www.gisaid.org"
                                                                                                                                                                                                            }
                                                                                                                                                                                                          },
                                                                                                                                                                                                          {
                                                                                                                                                                                                            "branch_attrs": {
                                                                                                                                                                                                              "labels": {
                                                                                                                                                                                                                "aa": "ORF3a: S165F"
                                                                                                                                                                                                              },
                                                                                                                                                                                                              "mutations": {
                                                                                                                                                                                                                "ORF3a": [
                                                                                                                                                                                                                  "S165F"
                                                                                                                                                                                                                ],
                                                                                                                                                                                                                "nuc": [
                                                                                                                                                                                                                  "C25886T"
                                                                                                                                                                                                                ]
                                                                                                                                                                                                              }
                                                                                                                                                                                                            },
                                                                                                                                                                                                            "children": [
                                                                                                                                                                                                              {
                                                                                                                                                                                                                "branch_attrs": {
                                                                                                                                                                                                                  "labels": {
                                                                                                                                                                                                                    "aa": "ORF1b: Y446D, I2194V; S: V785L"
                                                                                                                                                                                                                  },
                                                                                                                                                                                                                  "mutations": {
                                                                                                                                                                                                                    "ORF1b": [
                                                                                                                                                                                                                      "Y446D",
                                                                                                                                                                                                                      "I2194V"
                                                                                                                                                                                                                    ],
                                                                                                                                                                                                                    "S": [
                                                                                                                                                                                                                      "V785L"
                                                                                                                                                                                                                    ],
                                                                                                                                                                                                                    "nuc": [
                                                                                                                                                                                                                      "T14796C",
                                                                                                                                                                                                                      "T14803G",
                                                                                                                                                                                                                      "T14808C",
                                                                                                                                                                                                                      "A20047G",
                                                                                                                                                                                                                      "T21883G",
                                                                                                                                                                                                                      "G23915C"
                                                                                                                                                                                                                    ]
                                                                                                                                                                                                                  }
                                                                                                                                                                                                                },
                                                                                                                                                                                                                "name": "Thailand/Chonburi-SQ-LN0002/2020",
                                                                                                                                                                                                                "node_attrs": {
                                                                                                                                                                                                                  "author": {
                                                                                                                                                                                                                    "author": "Pilailuk Okada et al",
                                                                                                                                                                                                                    "value": "Pilailuk Okada et al"
                                                                                                                                                                                                                  },
                                                                                                                                                                                                                  "clade_membership": {
                                                                                                                                                                                                                    "value": "20E (EU1)"
                                                                                                                                                                                                                  },
                                                                                                                                                                                                                  "country": {
                                                                                                                                                                                                                    "value": "Asia"
                                                                                                                                                                                                                  },
                                                                                                                                                                                                                  "div": 22,
                                                                                                                                                                                                                  "division": {
                                                                                                                                                                                                                    "value": "Asia"
                                                                                                                                                                                                                  },
                                                                                                                                                                                                                  "division_exposure": {
                                                                                                                                                                                                                    "value": "Asia"
                                                                                                                                                                                                                  },
                                                                                                                                                                                                                  "gisaid_epi_isl": {
                                                                                                                                                                                                                    "value": "EPI_ISL_708804"
                                                                                                                                                                                                                  },
                                                                                                                                                                                                                  "host": {
                                                                                                                                                                                                                    "value": "Human"
                                                                                                                                                                                                                  },
                                                                                                                                                                                                                  "custom_location": {
                                                                                                                                                                                                                    "confidence": {
                                                                                                                                                                                                                      "Asia": 1.0
                                                                                                                                                                                                                    },
                                                                                                                                                                                                                    "entropy": -1.000088900581841e-12,
                                                                                                                                                                                                                    "value": "Asia"
                                                                                                                                                                                                                  },
                                                                                                                                                                                                                  "num_date": {
                                                                                                                                                                                                                    "confidence": [
                                                                                                                                                                                                                      2020.801912568306,
                                                                                                                                                                                                                      2020.801912568306
                                                                                                                                                                                                                    ],
                                                                                                                                                                                                                    "value": 2020.801912568306
                                                                                                                                                                                                                  },
                                                                                                                                                                                                                  "originating_lab": {
                                                                                                                                                                                                                    "value": "Regional medical sciences center 6 chonburi"
                                                                                                                                                                                                                  },
                                                                                                                                                                                                                  "pangolin_lineage": {
                                                                                                                                                                                                                    "value": "B.1.177"
                                                                                                                                                                                                                  },
                                                                                                                                                                                                                  "recency": {
                                                                                                                                                                                                                    "value": "Older"
                                                                                                                                                                                                                  },
                                                                                                                                                                                                                  "region": {
                                                                                                                                                                                                                    "value": "Asia"
                                                                                                                                                                                                                  },
                                                                                                                                                                                                                  "region_exposure": {
                                                                                                                                                                                                                    "value": "Asia"
                                                                                                                                                                                                                  },
                                                                                                                                                                                                                  "subclade_membership": {
                                                                                                                                                                                                                    "value": "20E (EU1)"
                                                                                                                                                                                                                  },
                                                                                                                                                                                                                  "submitting_lab": {
                                                                                                                                                                                                                    "value": "National Institute of Health, Department of Medical Sciences, Ministry of Public Health, Thailand"
                                                                                                                                                                                                                  },
                                                                                                                                                                                                                  "url": "https://www.gisaid.org"
                                                                                                                                                                                                                }
                                                                                                                                                                                                              },
                                                                                                                                                                                                              {
                                                                                                                                                                                                                "branch_attrs": {
                                                                                                                                                                                                                  "labels": {
                                                                                                                                                                                                                    "aa": "ORF9b: R32L"
                                                                                                                                                                                                                  },
                                                                                                                                                                                                                  "mutations": {
                                                                                                                                                                                                                    "ORF9b": [
                                                                                                                                                                                                                      "R32L"
                                                                                                                                                                                                                    ],
                                                                                                                                                                                                                    "nuc": [
                                                                                                                                                                                                                      "A12421T",
                                                                                                                                                                                                                      "C13554T",
                                                                                                                                                                                                                      "C18687T",
                                                                                                                                                                                                                      "G28378T"
                                                                                                                                                                                                                    ]
                                                                                                                                                                                                                  }
                                                                                                                                                                                                                },
                                                                                                                                                                                                                "name": "Luxembourg/LNS7421646/2020",
                                                                                                                                                                                                                "node_attrs": {

                                                                                                                                                                                                                  "author": {
                                                                                                                                                                                                                    "author": "Anke Wienecke-Baldacchino et al",
                                                                                                                                                                                                                    "value": "Anke Wienecke-Baldacchino et al"
                                                                                                                                                                                                                  },
                                                                                                                                                                                                                  "clade_membership": {
                                                                                                                                                                                                                    "value": "20E (EU1)"
                                                                                                                                                                                                                  },
                                                                                                                                                                                                                  "country": {
                                                                                                                                                                                                                    "value": "Europe"
                                                                                                                                                                                                                  },
                                                                                                                                                                                                                  "div": 20,
                                                                                                                                                                                                                  "division": {
                                                                                                                                                                                                                    "value": "Europe"
                                                                                                                                                                                                                  },
                                                                                                                                                                                                                  "division_exposure": {
                                                                                                                                                                                                                    "value": "Europe"
                                                                                                                                                                                                                  },
                                                                                                                                                                                                                  "gisaid_epi_isl": {
                                                                                                                                                                                                                    "value": "EPI_ISL_910391"
                                                                                                                                                                                                                  },
                                                                                                                                                                                                                  "host": {
                                                                                                                                                                                                                    "value": "Human"
                                                                                                                                                                                                                  },
                                                                                                                                                                                                                  "custom_location": {
                                                                                                                                                                                                                    "confidence": {
                                                                                                                                                                                                                      "Europe": 1.0
                                                                                                                                                                                                                    },
                                                                                                                                                                                                                    "entropy": -1.000088900581841e-12,
                                                                                                                                                                                                                    "value": "Europe"
                                                                                                                                                                                                                  },
                                                                                                                                                                                                                  "num_date": {
                                                                                                                                                                                                                    "confidence": [
                                                                                                                                                                                                                      2020.9248633879781,
                                                                                                                                                                                                                      2020.9248633879781
                                                                                                                                                                                                                    ],
                                                                                                                                                                                                                    "value": 2020.9248633879781
                                                                                                                                                                                                                  },
                                                                                                                                                                                                                  "originating_lab": {
                                                                                                                                                                                                                    "value": "Laboratoire national de sante, Microbiology, Virology"
                                                                                                                                                                                                                  },
                                                                                                                                                                                                                  "pangolin_lineage": {
                                                                                                                                                                                                                    "value": "B.1.177"
                                                                                                                                                                                                                  },
                                                                                                                                                                                                                  "recency": {
                                                                                                                                                                                                                    "value": "Older"
                                                                                                                                                                                                                  },
                                                                                                                                                                                                                  "region": {
                                                                                                                                                                                                                    "value": "Europe"
                                                                                                                                                                                                                  },
                                                                                                                                                                                                                  "region_exposure": {
                                                                                                                                                                                                                    "value": "Europe"
                                                                                                                                                                                                                  },

                                                                                                                                                                                                                  "subclade_membership": {
                                                                                                                                                                                                                    "value": "20E (EU1)"
                                                                                                                                                                                                                  },
                                                                                                                                                                                                                  "submitting_lab": {
                                                                                                                                                                                                                    "value": "Laboratoire national de sante, Microbiology, Microbial Genomics Platform"
                                                                                                                                                                                                                  },
                                                                                                                                                                                                                  "url": "https://www.gisaid.org"
                                                                                                                                                                                                                }
                                                                                                                                                                                                              },
                                                                                                                                                                                                              {
                                                                                                                                                                                                                "branch_attrs": {
                                                                                                                                                                                                                  "labels": {
                                                                                                                                                                                                                    "aa": "ORF7a: A50S"
                                                                                                                                                                                                                  },
                                                                                                                                                                                                                  "mutations": {
                                                                                                                                                                                                                    "ORF7a": [
                                                                                                                                                                                                                      "A50S"
                                                                                                                                                                                                                    ],
                                                                                                                                                                                                                    "nuc": [
                                                                                                                                                                                                                      "G27541T",
                                                                                                                                                                                                                      "T29302C"
                                                                                                                                                                                                                    ]
                                                                                                                                                                                                                  }
                                                                                                                                                                                                                },
                                                                                                                                                                                                                "name": "Singapore/1125/2020",
                                                                                                                                                                                                                "node_attrs": {

                                                                                                                                                                                                                  "author": {
                                                                                                                                                                                                                    "author": "Tze Minn Mak et al",
                                                                                                                                                                                                                    "value": "Tze Minn Mak et al"
                                                                                                                                                                                                                  },
                                                                                                                                                                                                                  "clade_membership": {
                                                                                                                                                                                                                    "value": "20E (EU1)"
                                                                                                                                                                                                                  },
                                                                                                                                                                                                                  "country": {
                                                                                                                                                                                                                    "value": "Asia"
                                                                                                                                                                                                                  },
                                                                                                                                                                                                                  "div": 18,
                                                                                                                                                                                                                  "division": {
                                                                                                                                                                                                                    "value": "Asia"
                                                                                                                                                                                                                  },
                                                                                                                                                                                                                  "division_exposure": {
                                                                                                                                                                                                                    "value": "Asia"
                                                                                                                                                                                                                  },
                                                                                                                                                                                                                  "gisaid_epi_isl": {
                                                                                                                                                                                                                    "value": "EPI_ISL_626637"
                                                                                                                                                                                                                  },
                                                                                                                                                                                                                  "host": {
                                                                                                                                                                                                                    "value": "Human"
                                                                                                                                                                                                                  },
```
