## Supplementary Data 2 for "Emergence of the novel SARS-CoV-2 lineage P.4.1 and massive spread of P.2 in South Brazil": ncov_CVL_RS_South_America_14Abr2021.json (part 25 of 64)

```
                                                                                                                                                                                                                  "custom_location": {
                                                                                                                                                                                                                    "confidence": {
                                                                                                                                                                                                                      "Asia": 1.0
                                                                                                                                                                                                                    },
                                                                                                                                                                                                                    "entropy": -1.000088900581841e-12,
                                                                                                                                                                                                                    "value": "Asia"
                                                                                                                                                                                                                  },
                                                                                                                                                                                                                  "num_date": {
                                                                                                                                                                                                                    "confidence": [
                                                                                                                                                                                                                      2020.8265027322404,
                                                                                                                                                                                                                      2020.8265027322404
                                                                                                                                                                                                                    ],
                                                                                                                                                                                                                    "value": 2020.8265027322404
                                                                                                                                                                                                                  },
                                                                                                                                                                                                                  "originating_lab": {
                                                                                                                                                                                                                    "value": "National Public Health Laboratory, National Centre for Infectious Diseases"
                                                                                                                                                                                                                  },
                                                                                                                                                                                                                  "pangolin_lineage": {
                                                                                                                                                                                                                    "value": "B.1.177"
                                                                                                                                                                                                                  },
                                                                                                                                                                                                                  "recency": {
                                                                                                                                                                                                                    "value": "Older"
                                                                                                                                                                                                                  },
                                                                                                                                                                                                                  "region": {
                                                                                                                                                                                                                    "value": "Asia"
                                                                                                                                                                                                                  },
                                                                                                                                                                                                                  "region_exposure": {
                                                                                                                                                                                                                    "value": "Asia"
                                                                                                                                                                                                                  },

                                                                                                                                                                                                                  "subclade_membership": {
                                                                                                                                                                                                                    "value": "20E (EU1)"
                                                                                                                                                                                                                  },
                                                                                                                                                                                                                  "submitting_lab": {
                                                                                                                                                                                                                    "value": "National Public Health Laboratory, National Centre for Infectious Diseases"
                                                                                                                                                                                                                  },
                                                                                                                                                                                                                  "url": "https://www.gisaid.org"
                                                                                                                                                                                                                }
                                                                                                                                                                                                              },
                                                                                                                                                                                                              {
                                                                                                                                                                                                                "branch_attrs": {
                                                                                                                                                                                                                  "labels": {
                                                                                                                                                                                                                    "aa": "ORF3a: H78Y"
                                                                                                                                                                                                                  },
                                                                                                                                                                                                                  "mutations": {
                                                                                                                                                                                                                    "ORF3a": [
                                                                                                                                                                                                                      "H78Y"
                                                                                                                                                                                                                    ],
                                                                                                                                                                                                                    "nuc": [
                                                                                                                                                                                                                      "C25624T"
                                                                                                                                                                                                                    ]
                                                                                                                                                                                                                  }
                                                                                                                                                                                                                },
                                                                                                                                                                                                                "name": "Belgium/UGent-195/2020",
                                                                                                                                                                                                                "node_attrs": {
                                                                                                                                                                                                                  "author": {
                                                                                                                                                                                                                    "author": "Laurens Lambrechts et al",
                                                                                                                                                                                                                    "value": "Laurens Lambrechts et al"
                                                                                                                                                                                                                  },
                                                                                                                                                                                                                  "clade_membership": {
                                                                                                                                                                                                                    "value": "20E (EU1)"
                                                                                                                                                                                                                  },
                                                                                                                                                                                                                  "country": {
                                                                                                                                                                                                                    "value": "Europe"
                                                                                                                                                                                                                  },
                                                                                                                                                                                                                  "div": 17,
                                                                                                                                                                                                                  "division": {
                                                                                                                                                                                                                    "value": "Europe"
                                                                                                                                                                                                                  },
                                                                                                                                                                                                                  "division_exposure": {
                                                                                                                                                                                                                    "value": "Europe"
                                                                                                                                                                                                                  },
                                                                                                                                                                                                                  "gisaid_epi_isl": {
                                                                                                                                                                                                                    "value": "EPI_ISL_717593"
                                                                                                                                                                                                                  },
                                                                                                                                                                                                                  "host": {
                                                                                                                                                                                                                    "value": "Human"
                                                                                                                                                                                                                  },
                                                                                                                                                                                                                  "custom_location": {
                                                                                                                                                                                                                    "confidence": {
                                                                                                                                                                                                                      "Europe": 1.0
                                                                                                                                                                                                                    },
                                                                                                                                                                                                                    "entropy": -1.000088900581841e-12,
                                                                                                                                                                                                                    "value": "Europe"
                                                                                                                                                                                                                  },
                                                                                                                                                                                                                  "num_date": {
                                                                                                                                                                                                                    "confidence": [
                                                                                                                                                                                                                      2020.801912568306,
                                                                                                                                                                                                                      2020.801912568306
                                                                                                                                                                                                                    ],
                                                                                                                                                                                                                    "value": 2020.801912568306
                                                                                                                                                                                                                  },
                                                                                                                                                                                                                  "originating_lab": {
                                                                                                                                                                                                                    "value": "Lab voor klinische biologie"
                                                                                                                                                                                                                  },
                                                                                                                                                                                                                  "pangolin_lineage": {
                                                                                                                                                                                                                    "value": "B.1.177"
                                                                                                                                                                                                                  },
                                                                                                                                                                                                                  "recency": {
                                                                                                                                                                                                                    "value": "Older"
                                                                                                                                                                                                                  },
                                                                                                                                                                                                                  "region": {
                                                                                                                                                                                                                    "value": "Europe"
                                                                                                                                                                                                                  },
                                                                                                                                                                                                                  "region_exposure": {
                                                                                                                                                                                                                    "value": "Europe"
                                                                                                                                                                                                                  },
                                                                                                                                                                                                                  "subclade_membership": {
                                                                                                                                                                                                                    "value": "20E (EU1)"
                                                                                                                                                                                                                  },
                                                                                                                                                                                                                  "submitting_lab": {
                                                                                                                                                                                                                    "value": "Onderzoeksgroep Virologie"
                                                                                                                                                                                                                  },
                                                                                                                                                                                                                  "url": "https://www.gisaid.org"
                                                                                                                                                                                                                }
                                                                                                                                                                                                              },
                                                                                                                                                                                                              {
                                                                                                                                                                                                                "branch_attrs": {
                                                                                                                                                                                                                  "mutations": {}
                                                                                                                                                                                                                },
                                                                                                                                                                                                                "children": [
                                                                                                                                                                                                                  {
                                                                                                                                                                                                                    "branch_attrs": {
                                                                                                                                                                                                                      "labels": {
                                                                                                                                                                                                                        "aa": "ORF1a: P4220L"
                                                                                                                                                                                                                      },
                                                                                                                                                                                                                      "mutations": {
                                                                                                                                                                                                                        "ORF1a": [
                                                                                                                                                                                                                          "P4220L"
                                                                                                                                                                                                                        ],
                                                                                                                                                                                                                        "nuc": [
                                                                                                                                                                                                                          "C12076T",
                                                                                                                                                                                                                          "C12924T",
                                                                                                                                                                                                                          "C19386T"
                                                                                                                                                                                                                        ]
                                                                                                                                                                                                                      }
                                                                                                                                                                                                                    },
                                                                                                                                                                                                                    "name": "Germany/BAV-PL-virotum_F7KMP/2020",
                                                                                                                                                                                                                    "node_attrs": {

                                                                                                                                                                                                                      "author": {
                                                                                                                                                                                                                        "author": "Ulrike Protzer et al",
                                                                                                                                                                                                                        "value": "Ulrike Protzer et al"
                                                                                                                                                                                                                      },
                                                                                                                                                                                                                      "clade_membership": {
                                                                                                                                                                                                                        "value": "20E (EU1)"
                                                                                                                                                                                                                      },
                                                                                                                                                                                                                      "country": {
                                                                                                                                                                                                                        "value": "Europe"
                                                                                                                                                                                                                      },
                                                                                                                                                                                                                      "div": 19,
                                                                                                                                                                                                                      "division": {
                                                                                                                                                                                                                        "value": "Europe"
                                                                                                                                                                                                                      },
                                                                                                                                                                                                                      "division_exposure": {
                                                                                                                                                                                                                        "value": "Europe"
                                                                                                                                                                                                                      },
                                                                                                                                                                                                                      "gisaid_epi_isl": {
                                                                                                                                                                                                                        "value": "EPI_ISL_1092138"
                                                                                                                                                                                                                      },
                                                                                                                                                                                                                      "host": {
                                                                                                                                                                                                                        "value": "Human"
                                                                                                                                                                                                                      },
                                                                                                                                                                                                                      "custom_location": {
                                                                                                                                                                                                                        "confidence": {
                                                                                                                                                                                                                          "Europe": 1.0
                                                                                                                                                                                                                        },
                                                                                                                                                                                                                        "entropy": -1.000088900581841e-12,
                                                                                                                                                                                                                        "value": "Europe"
                                                                                                                                                                                                                      },
                                                                                                                                                                                                                      "num_date": {
                                                                                                                                                                                                                        "confidence": [
                                                                                                                                                                                                                          2020.957650273224,
                                                                                                                                                                                                                          2020.957650273224
                                                                                                                                                                                                                        ],
                                                                                                                                                                                                                        "value": 2020.957650273224
                                                                                                                                                                                                                      },
                                                                                                                                                                                                                      "originating_lab": {
                                                                                                                                                                                                                        "value": "Protzer Lab"
                                                                                                                                                                                                                      },
                                                                                                                                                                                                                      "pangolin_lineage": {
                                                                                                                                                                                                                        "value": "B.1.177"
                                                                                                                                                                                                                      },
                                                                                                                                                                                                                      "recency": {
                                                                                                                                                                                                                        "value": "3-7 days ago"
                                                                                                                                                                                                                      },
                                                                                                                                                                                                                      "region": {
                                                                                                                                                                                                                        "value": "Europe"
                                                                                                                                                                                                                      },
                                                                                                                                                                                                                      "region_exposure": {
                                                                                                                                                                                                                        "value": "Europe"
                                                                                                                                                                                                                      },

                                                                                                                                                                                                                      "subclade_membership": {
                                                                                                                                                                                                                        "value": "20E (EU1)"
                                                                                                                                                                                                                      },
                                                                                                                                                                                                                      "submitting_lab": {
                                                                                                                                                                                                                        "value": "Protzer Lab, Laboratory for Functional Genome Analysis, Dept. Genomics, Gene Center of the LMU Munich"
                                                                                                                                                                                                                      },
                                                                                                                                                                                                                      "url": "https://www.gisaid.org"
                                                                                                                                                                                                                    }
                                                                                                                                                                                                                  },
                                                                                                                                                                                                                  {
                                                                                                                                                                                                                    "branch_attrs": {
                                                                                                                                                                                                                      "mutations": {}
                                                                                                                                                                                                                    },
                                                                                                                                                                                                                    "children": [
                                                                                                                                                                                                                      {
                                                                                                                                                                                                                        "branch_attrs": {
                                                                                                                                                                                                                          "labels": {
                                                                                                                                                                                                                            "aa": "M: V70F; ORF1b: A1643V"
                                                                                                                                                                                                                          },
                                                                                                                                                                                                                          "mutations": {
                                                                                                                                                                                                                            "M": [
                                                                                                                                                                                                                              "V70F"
                                                                                                                                                                                                                            ],
                                                                                                                                                                                                                            "ORF1b": [
                                                                                                                                                                                                                              "A1643V"
                                                                                                                                                                                                                            ],
                                                                                                                                                                                                                            "nuc": [
                                                                                                                                                                                                                              "C8266T",
                                                                                                                                                                                                                              "C18395T",
                                                                                                                                                                                                                              "G26730T"
                                                                                                                                                                                                                            ]
                                                                                                                                                                                                                          }
                                                                                                                                                                                                                        },
                                                                                                                                                                                                                        "name": "Belgium/UGent-1318/2021",
                                                                                                                                                                                                                        "node_attrs": {
                                                                                                                                                                                                                          "author": {
                                                                                                                                                                                                                            "author": "Marija Janevska et al",
                                                                                                                                                                                                                            "value": "Marija Janevska et al"
                                                                                                                                                                                                                          },
                                                                                                                                                                                                                          "clade_membership": {
                                                                                                                                                                                                                            "value": "20E (EU1)"
                                                                                                                                                                                                                          },
                                                                                                                                                                                                                          "country": {
                                                                                                                                                                                                                            "value": "Europe"
                                                                                                                                                                                                                          },
                                                                                                                                                                                                                          "div": 19,
                                                                                                                                                                                                                          "division": {
                                                                                                                                                                                                                            "value": "Europe"
                                                                                                                                                                                                                          },
                                                                                                                                                                                                                          "division_exposure": {
                                                                                                                                                                                                                            "value": "Europe"
                                                                                                                                                                                                                          },
                                                                                                                                                                                                                          "gisaid_epi_isl": {
                                                                                                                                                                                                                            "value": "EPI_ISL_1073868"
                                                                                                                                                                                                                          },
                                                                                                                                                                                                                          "host": {
                                                                                                                                                                                                                            "value": "Human"
                                                                                                                                                                                                                          },
                                                                                                                                                                                                                          "custom_location": {
                                                                                                                                                                                                                            "confidence": {
                                                                                                                                                                                                                              "Europe": 1.0
                                                                                                                                                                                                                            },
                                                                                                                                                                                                                            "entropy": -1.000088900581841e-12,
                                                                                                                                                                                                                            "value": "Europe"
                                                                                                                                                                                                                          },
                                                                                                                                                                                                                          "num_date": {
                                                                                                                                                                                                                            "confidence": [
                                                                                                                                                                                                                              2021.0479452054794,
                                                                                                                                                                                                                              2021.0479452054794
                                                                                                                                                                                                                            ],
                                                                                                                                                                                                                            "value": 2021.0479452054794
                                                                                                                                                                                                                          },
                                                                                                                                                                                                                          "originating_lab": {
                                                                                                                                                                                                                            "value": "Lab voor klinische biologie"
                                                                                                                                                                                                                          },
                                                                                                                                                                                                                          "pangolin_lineage": {
                                                                                                                                                                                                                            "value": "B.1.177"
                                                                                                                                                                                                                          },
                                                                                                                                                                                                                          "recency": {
                                                                                                                                                                                                                            "value": "One week ago"
                                                                                                                                                                                                                          },
                                                                                                                                                                                                                          "region": {
                                                                                                                                                                                                                            "value": "Europe"
                                                                                                                                                                                                                          },
                                                                                                                                                                                                                          "region_exposure": {
                                                                                                                                                                                                                            "value": "Europe"
                                                                                                                                                                                                                          },
                                                                                                                                                                                                                          "subclade_membership": {
                                                                                                                                                                                                                            "value": "20E (EU1)"
                                                                                                                                                                                                                          },
                                                                                                                                                                                                                          "submitting_lab": {
                                                                                                                                                                                                                            "value": "Lab voor klinische biologie"
                                                                                                                                                                                                                          },
                                                                                                                                                                                                                          "url": "https://www.gisaid.org"
                                                                                                                                                                                                                        }
                                                                                                                                                                                                                      },
                                                                                                                                                                                                                      {
                                                                                                                                                                                                                        "branch_attrs": {
                                                                                                                                                                                                                          "mutations": {}
                                                                                                                                                                                                                        },
                                                                                                                                                                                                                        "children": [
                                                                                                                                                                                                                          {
                                                                                                                                                                                                                            "branch_attrs": {
                                                                                                                                                                                                                              "mutations": {}
                                                                                                                                                                                                                            },
                                                                                                                                                                                                                            "name": "Belgium/UGent-207/2020",
                                                                                                                                                                                                                            "node_attrs": {
                                                                                                                                                                                                                              "author": {
                                                                                                                                                                                                                                "author": "Laurens Lambrechts et al",
                                                                                                                                                                                                                                "value": "Laurens Lambrechts et al"
                                                                                                                                                                                                                              },
                                                                                                                                                                                                                              "clade_membership": {
                                                                                                                                                                                                                                "value": "20E (EU1)"
                                                                                                                                                                                                                              },
                                                                                                                                                                                                                              "country": {
                                                                                                                                                                                                                                "value": "Europe"
                                                                                                                                                                                                                              },
                                                                                                                                                                                                                              "div": 16,
                                                                                                                                                                                                                              "division": {
                                                                                                                                                                                                                                "value": "Europe"
                                                                                                                                                                                                                              },
                                                                                                                                                                                                                              "division_exposure": {
                                                                                                                                                                                                                                "value": "Europe"
                                                                                                                                                                                                                              },
                                                                                                                                                                                                                              "gisaid_epi_isl": {
                                                                                                                                                                                                                                "value": "EPI_ISL_717591"
                                                                                                                                                                                                                              },
                                                                                                                                                                                                                              "host": {
                                                                                                                                                                                                                                "value": "Human"
                                                                                                                                                                                                                              },
                                                                                                                                                                                                                              "custom_location": {
                                                                                                                                                                                                                                "confidence": {
                                                                                                                                                                                                                                  "Europe": 1.0
                                                                                                                                                                                                                                },
                                                                                                                                                                                                                                "entropy": -1.000088900581841e-12,
                                                                                                                                                                                                                                "value": "Europe"
                                                                                                                                                                                                                              },
                                                                                                                                                                                                                              "num_date": {
                                                                                                                                                                                                                                "confidence": [
                                                                                                                                                                                                                                  2020.8073770491803,
                                                                                                                                                                                                                                  2020.8073770491803
                                                                                                                                                                                                                                ],
                                                                                                                                                                                                                                "value": 2020.8073770491803
                                                                                                                                                                                                                              },
                                                                                                                                                                                                                              "originating_lab": {
                                                                                                                                                                                                                                "value": "Lab voor klinische biologie"
                                                                                                                                                                                                                              },
                                                                                                                                                                                                                              "pangolin_lineage": {
                                                                                                                                                                                                                                "value": "B.1.177"
                                                                                                                                                                                                                              },
                                                                                                                                                                                                                              "recency": {
                                                                                                                                                                                                                                "value": "Older"
                                                                                                                                                                                                                              },
                                                                                                                                                                                                                              "region": {
                                                                                                                                                                                                                                "value": "Europe"
                                                                                                                                                                                                                              },
                                                                                                                                                                                                                              "region_exposure": {
                                                                                                                                                                                                                                "value": "Europe"
                                                                                                                                                                                                                              },
                                                                                                                                                                                                                              "subclade_membership": {
                                                                                                                                                                                                                                "value": "20E (EU1)"
                                                                                                                                                                                                                              },
                                                                                                                                                                                                                              "submitting_lab": {
                                                                                                                                                                                                                                "value": "Onderzoeksgroep Virologie"
                                                                                                                                                                                                                              },
                                                                                                                                                                                                                              "url": "https://www.gisaid.org"
                                                                                                                                                                                                                            }
                                                                                                                                                                                                                          },
                                                                                                                                                                                                                          {
                                                                                                                                                                                                                            "branch_attrs": {
                                                                                                                                                                                                                              "mutations": {}
                                                                                                                                                                                                                            },
                                                                                                                                                                                                                            "children": [
                                                                                                                                                                                                                              {
                                                                                                                                                                                                                                "branch_attrs": {
                                                                                                                                                                                                                                  "mutations": {}
                                                                                                                                                                                                                                },
                                                                                                                                                                                                                                "name": "Austria/CeMM1864/2020",
                                                                                                                                                                                                                                "node_attrs": {

                                                                                                                                                                                                                                  "author": {
                                                                                                                                                                                                                                    "author": "Lukas Endler et al",
                                                                                                                                                                                                                                    "value": "Lukas Endler et al"
                                                                                                                                                                                                                                  },
                                                                                                                                                                                                                                  "clade_membership": {
                                                                                                                                                                                                                                    "value": "20E (EU1)"
                                                                                                                                                                                                                                  },
                                                                                                                                                                                                                                  "country": {
                                                                                                                                                                                                                                    "value": "Europe"
                                                                                                                                                                                                                                  },
                                                                                                                                                                                                                                  "div": 16,
                                                                                                                                                                                                                                  "division": {
                                                                                                                                                                                                                                    "value": "Europe"
                                                                                                                                                                                                                                  },
                                                                                                                                                                                                                                  "division_exposure": {
                                                                                                                                                                                                                                    "value": "Europe"
                                                                                                                                                                                                                                  },
                                                                                                                                                                                                                                  "gisaid_epi_isl": {
                                                                                                                                                                                                                                    "value": "EPI_ISL_854166"
                                                                                                                                                                                                                                  },
                                                                                                                                                                                                                                  "host": {
                                                                                                                                                                                                                                    "value": "Human"
                                                                                                                                                                                                                                  },
                                                                                                                                                                                                                                  "custom_location": {
                                                                                                                                                                                                                                    "confidence": {
                                                                                                                                                                                                                                      "Europe": 1.0
                                                                                                                                                                                                                                    },
                                                                                                                                                                                                                                    "entropy": -1.000088900581841e-12,
                                                                                                                                                                                                                                    "value": "Europe"
                                                                                                                                                                                                                                  },
                                                                                                                                                                                                                                  "num_date": {
                                                                                                                                                                                                                                    "confidence": [
                                                                                                                                                                                                                                      2020.8647540983607,
                                                                                                                                                                                                                                      2020.8647540983607
                                                                                                                                                                                                                                    ],
                                                                                                                                                                                                                                    "value": 2020.8647540983607
                                                                                                                                                                                                                                  },
                                                                                                                                                                                                                                  "originating_lab": {
                                                                                                                                                                                                                                    "value": "Austrian Agency for Health and Food Safety (AGES)"
                                                                                                                                                                                                                                  },
                                                                                                                                                                                                                                  "pangolin_lineage": {
                                                                                                                                                                                                                                    "value": "B.1.177"
                                                                                                                                                                                                                                  },
                                                                                                                                                                                                                                  "recency": {
                                                                                                                                                                                                                                    "value": "Older"
                                                                                                                                                                                                                                  },
                                                                                                                                                                                                                                  "region": {
                                                                                                                                                                                                                                    "value": "Europe"
                                                                                                                                                                                                                                  },
                                                                                                                                                                                                                                  "region_exposure": {
                                                                                                                                                                                                                                    "value": "Europe"
                                                                                                                                                                                                                                  },
                                                                                                                                                                                                                                  "subclade_membership": {
                                                                                                                                                                                                                                    "value": "20E (EU1)"
                                                                                                                                                                                                                                  },
                                                                                                                                                                                                                                  "submitting_lab": {
                                                                                                                                                                                                                                    "value": "Bergthaler laboratory, CeMM Research Center for Molecular Medicine of the Austrian Academy of Sciences"
                                                                                                                                                                                                                                  },
                                                                                                                                                                                                                                  "url": "https://www.gisaid.org"
                                                                                                                                                                                                                                }
                                                                                                                                                                                                                              },
                                                                                                                                                                                                                              {
                                                                                                                                                                                                                                "branch_attrs": {
                                                                                                                                                                                                                                  "mutations": {
                                                                                                                                                                                                                                    "nuc": [
                                                                                                                                                                                                                                      "C27005T"
                                                                                                                                                                                                                                    ]
                                                                                                                                                                                                                                  }
                                                                                                                                                                                                                                },
                                                                                                                                                                                                                                "name": "Luxembourg/LNS8748992/2020",
                                                                                                                                                                                                                                "node_attrs": {

                                                                                                                                                                                                                                  "author": {
                                                                                                                                                                                                                                    "author": "Anke Wienecke-Baldacchino et al",
                                                                                                                                                                                                                                    "value": "Anke Wienecke-Baldacchino et al"
                                                                                                                                                                                                                                  },
                                                                                                                                                                                                                                  "clade_membership": {
                                                                                                                                                                                                                                    "value": "20E (EU1)"
                                                                                                                                                                                                                                  },
                                                                                                                                                                                                                                  "country": {
                                                                                                                                                                                                                                    "value": "Europe"
                                                                                                                                                                                                                                  },
                                                                                                                                                                                                                                  "div": 17,
                                                                                                                                                                                                                                  "division": {
                                                                                                                                                                                                                                    "value": "Europe"
                                                                                                                                                                                                                                  },
                                                                                                                                                                                                                                  "division_exposure": {
                                                                                                                                                                                                                                    "value": "Europe"
                                                                                                                                                                                                                                  },
                                                                                                                                                                                                                                  "gisaid_epi_isl": {
                                                                                                                                                                                                                                    "value": "EPI_ISL_910848"
                                                                                                                                                                                                                                  },
                                                                                                                                                                                                                                  "host": {
                                                                                                                                                                                                                                    "value": "Human"
                                                                                                                                                                                                                                  },
                                                                                                                                                                                                                                  "custom_location": {
                                                                                                                                                                                                                                    "confidence": {
                                                                                                                                                                                                                                      "Europe": 1.0
                                                                                                                                                                                                                                    },
                                                                                                                                                                                                                                    "entropy": -1.000088900581841e-12,
                                                                                                                                                                                                                                    "value": "Europe"
                                                                                                                                                                                                                                  },
                                                                                                                                                                                                                                  "num_date": {
                                                                                                                                                                                                                                    "confidence": [
                                                                                                                                                                                                                                      2020.922131147541,
                                                                                                                                                                                                                                      2020.922131147541
                                                                                                                                                                                                                                    ],
                                                                                                                                                                                                                                    "value": 2020.922131147541
                                                                                                                                                                                                                                  },
                                                                                                                                                                                                                                  "originating_lab": {
                                                                                                                                                                                                                                    "value": "Laboratoire national de sante, Microbiology, Virology"
                                                                                                                                                                                                                                  },
                                                                                                                                                                                                                                  "pangolin_lineage": {
                                                                                                                                                                                                                                    "value": "B.1.177"
                                                                                                                                                                                                                                  },
                                                                                                                                                                                                                                  "recency": {
                                                                                                                                                                                                                                    "value": "Older"
                                                                                                                                                                                                                                  },
                                                                                                                                                                                                                                  "region": {
                                                                                                                                                                                                                                    "value": "Europe"
                                                                                                                                                                                                                                  },
                                                                                                                                                                                                                                  "region_exposure": {
                                                                                                                                                                                                                                    "value": "Europe"
                                                                                                                                                                                                                                  },

                                                                                                                                                                                                                                  "subclade_membership": {
                                                                                                                                                                                                                                    "value": "20E (EU1)"
                                                                                                                                                                                                                                  },
                                                                                                                                                                                                                                  "submitting_lab": {
                                                                                                                                                                                                                                    "value": "Laboratoire national de sante, Microbiology, Microbial Genomics Platform"
                                                                                                                                                                                                                                  },
                                                                                                                                                                                                                                  "url": "https://www.gisaid.org"
                                                                                                                                                                                                                                }
                                                                                                                                                                                                                              }
                                                                                                                                                                                                                            ],
                                                                                                                                                                                                                            "name": "NODE_0001683",
                                                                                                                                                                                                                            "node_attrs": {
                                                                                                                                                                                                                              "clade_membership": {
                                                                                                                                                                                                                                "value": "20E (EU1)"
                                                                                                                                                                                                                              },
                                                                                                                                                                                                                              "div": 16,
                                                                                                                                                                                                                              "custom_location": {
                                                                                                                                                                                                                                "confidence": {
                                                                                                                                                                                                                                  "Asia": 0.0032378803577168616,
                                                                                                                                                                                                                                  "Europe": 0.9935699147020134,
                                                                                                                                                                                                                                  "South America": 0.0019398860007171334
                                                                                                                                                                                                                                },
                                                                                                                                                                                                                                "entropy": 0.0464506585983563,
                                                                                                                                                                                                                                "value": "Europe"
                                                                                                                                                                                                                              },
                                                                                                                                                                                                                              "num_date": {
                                                                                                                                                                                                                                "confidence": [
                                                                                                                                                                                                                                  2020.7821729149746,
                                                                                                                                                                                                                                  2020.8647540983607
                                                                                                                                                                                                                                ],
                                                                                                                                                                                                                                "value": 2020.8618055455515
                                                                                                                                                                                                                              },
                                                                                                                                                                                                                              "subclade_membership": {
                                                                                                                                                                                                                                "value": "20E (EU1)"
                                                                                                                                                                                                                              }
                                                                                                                                                                                                                            }
                                                                                                                                                                                                                          }
                                                                                                                                                                                                                        ],
                                                                                                                                                                                                                        "name": "NODE_0001682",
                                                                                                                                                                                                                        "node_attrs": {
                                                                                                                                                                                                                          "clade_membership": {
                                                                                                                                                                                                                            "value": "20E (EU1)"
                                                                                                                                                                                                                          },
                                                                                                                                                                                                                          "div": 16,
                                                                                                                                                                                                                          "custom_location": {
                                                                                                                                                                                                                            "confidence": {
                                                                                                                                                                                                                              "Asia": 0.003882900685193155,
                                                                                                                                                                                                                              "Europe": 0.992498588753692,
                                                                                                                                                                                                                              "South America": 0.0022268968492751445
                                                                                                                                                                                                                            },
                                                                                                                                                                                                                            "entropy": 0.05287230162498539,
                                                                                                                                                                                                                            "value": "Europe"
                                                                                                                                                                                                                          },
                                                                                                                                                                                                                          "num_date": {
                                                                                                                                                                                                                            "confidence": [
                                                                                                                                                                                                                              2020.78750766848,
                                                                                                                                                                                                                              2020.8073770491803
                                                                                                                                                                                                                            ],
                                                                                                                                                                                                                            "value": 2020.8073770491803
                                                                                                                                                                                                                          },
                                                                                                                                                                                                                          "subclade_membership": {
                                                                                                                                                                                                                            "value": "20E (EU1)"
                                                                                                                                                                                                                          }
                                                                                                                                                                                                                        }
                                                                                                                                                                                                                      }
                                                                                                                                                                                                                    ],
                                                                                                                                                                                                                    "name": "NODE_0001681",
                                                                                                                                                                                                                    "node_attrs": {
                                                                                                                                                                                                                      "clade_membership": {
                                                                                                                                                                                                                        "value": "20E (EU1)"
                                                                                                                                                                                                                      },
                                                                                                                                                                                                                      "div": 16,
                                                                                                                                                                                                                      "custom_location": {
                                                                                                                                                                                                                        "confidence": {
                                                                                                                                                                                                                          "Asia": 0.004635941053851746,
                                                                                                                                                                                                                          "Europe": 0.9916903511807709,
                                                                                                                                                                                                                          "South America": 0.0022668586760072407
                                                                                                                                                                                                                        },
                                                                                                                                                                                                                        "entropy": 0.05733196775893166,
                                                                                                                                                                                                                        "value": "Europe"
                                                                                                                                                                                                                      },
                                                                                                                                                                                                                      "num_date": {
                                                                                                                                                                                                                        "confidence": [
                                                                                                                                                                                                                          2020.77009663348,
                                                                                                                                                                                                                          2020.805148685033
                                                                                                                                                                                                                        ],
                                                                                                                                                                                                                        "value": 2020.794749652345
                                                                                                                                                                                                                      },
                                                                                                                                                                                                                      "subclade_membership": {
                                                                                                                                                                                                                        "value": "20E (EU1)"
                                                                                                                                                                                                                      }
                                                                                                                                                                                                                    }
                                                                                                                                                                                                                  }
                                                                                                                                                                                                                ],
                                                                                                                                                                                                                "name": "NODE_0001680",
                                                                                                                                                                                                                "node_attrs": {
                                                                                                                                                                                                                  "clade_membership": {
                                                                                                                                                                                                                    "value": "20E (EU1)"
                                                                                                                                                                                                                  },
                                                                                                                                                                                                                  "div": 16,
                                                                                                                                                                                                                  "custom_location": {
                                                                                                                                                                                                                    "confidence": {
                                                                                                                                                                                                                      "Asia": 0.008807349395801274,
                                                                                                                                                                                                                      "Europe": 0.9877540165694689,
                                                                                                                                                                                                                      "South America": 0.002115626052250776
                                                                                                                                                                                                                    },
                                                                                                                                                                                                                    "entropy": 0.07669421129392383,
                                                                                                                                                                                                                    "value": "Europe"
                                                                                                                                                                                                                  },
                                                                                                                                                                                                                  "num_date": {
                                                                                                                                                                                                                    "confidence": [
                                                                                                                                                                                                                      2020.7445788032337,
                                                                                                                                                                                                                      2020.800869664179
                                                                                                                                                                                                                    ],
                                                                                                                                                                                                                    "value": 2020.7765768099719
                                                                                                                                                                                                                  },
                                                                                                                                                                                                                  "subclade_membership": {
                                                                                                                                                                                                                    "value": "20E (EU1)"
                                                                                                                                                                                                                  }
                                                                                                                                                                                                                }
                                                                                                                                                                                                              }
                                                                                                                                                                                                            ],
                                                                                                                                                                                                            "name": "NODE_0000937",
                                                                                                                                                                                                            "node_attrs": {
                                                                                                                                                                                                              "clade_membership": {
                                                                                                                                                                                                                "value": "20E (EU1)"
                                                                                                                                                                                                              },
                                                                                                                                                                                                              "div": 16,
                                                                                                                                                                                                              "custom_location": {
                                                                                                                                                                                                                "confidence": {
                                                                                                                                                                                                                  "Asia": 0.034926426420044704,
                                                                                                                                                                                                                  "Europe": 0.9649949948234223
                                                                                                                                                                                                                },
                                                                                                                                                                                                                "entropy": 0.1523130973108489,
                                                                                                                                                                                                                "value": "Europe"
                                                                                                                                                                                                              },
                                                                                                                                                                                                              "num_date": {
                                                                                                                                                                                                                "confidence": [
                                                                                                                                                                                                                  2020.6892897663731,
                                                                                                                                                                                                                  2020.7897859483085
                                                                                                                                                                                                                ],
                                                                                                                                                                                                                "value": 2020.7632290621996
                                                                                                                                                                                                              },
                                                                                                                                                                                                              "subclade_membership": {
                                                                                                                                                                                                                "value": "20E (EU1)"
                                                                                                                                                                                                              }
                                                                                                                                                                                                            }
                                                                                                                                                                                                          }
                                                                                                                                                                                                        ],
                                                                                                                                                                                                        "name": "NODE_0000936",
                                                                                                                                                                                                        "node_attrs": {
                                                                                                                                                                                                          "clade_membership": {
                                                                                                                                                                                                            "value": "20E (EU1)"
                                                                                                                                                                                                          },
                                                                                                                                                                                                          "div": 15,
                                                                                                                                                                                                          "custom_location": {
                                                                                                                                                                                                            "confidence": {
                                                                                                                                                                                                              "Asia": 0.00882619622863373,
                                                                                                                                                                                                              "Europe": 0.9877304052596384,
                                                                                                                                                                                                              "South America": 0.002119598498796578
                                                                                                                                                                                                            },
                                                                                                                                                                                                            "entropy": 0.0768133149414014,
                                                                                                                                                                                                            "value": "Europe"
                                                                                                                                                                                                          },
                                                                                                                                                                                                          "num_date": {
                                                                                                                                                                                                            "confidence": [
                                                                                                                                                                                                              2020.6575057729874,
                                                                                                                                                                                                              2020.7862526343722
                                                                                                                                                                                                            ],
                                                                                                                                                                                                            "value": 2020.7429137541585
                                                                                                                                                                                                          },
                                                                                                                                                                                                          "subclade_membership": {
                                                                                                                                                                                                            "value": "20E (EU1)"
                                                                                                                                                                                                          }
                                                                                                                                                                                                        }
                                                                                                                                                                                                      }
                                                                                                                                                                                                    ],
                                                                                                                                                                                                    "name": "NODE_0000935",
                                                                                                                                                                                                    "node_attrs": {
                                                                                                                                                                                                      "clade_membership": {
                                                                                                                                                                                                        "value": "20E (EU1)"
                                                                                                                                                                                                      },
                                                                                                                                                                                                      "div": 14,
                                                                                                                                                                                                      "custom_location": {
                                                                                                                                                                                                        "confidence": {
                                                                                                                                                                                                          "Asia": 0.0047029770088401635,
                                                                                                                                                                                                          "Europe": 0.9915867819441574,
                                                                                                                                                                                                          "South America": 0.0022971314936882895
                                                                                                                                                                                                        },
                                                                                                                                                                                                        "entropy": 0.05792018486069546,
                                                                                                                                                                                                        "value": "Europe"
                                                                                                                                                                                                      },
                                                                                                                                                                                                      "num_date": {
                                                                                                                                                                                                        "confidence": [
                                                                                                                                                                                                          2020.6032948544423,
                                                                                                                                                                                                          2020.7792768988918
                                                                                                                                                                                                        ],
                                                                                                                                                                                                        "value": 2020.7135845538223
                                                                                                                                                                                                      },
                                                                                                                                                                                                      "subclade_membership": {
                                                                                                                                                                                                        "value": "20E (EU1)"
                                                                                                                                                                                                      }
                                                                                                                                                                                                    }
                                                                                                                                                                                                  }
                                                                                                                                                                                                ],
                                                                                                                                                                                                "name": "NODE_0001665",
                                                                                                                                                                                                "node_attrs": {
                                                                                                                                                                                                  "clade_membership": {
                                                                                                                                                                                                    "value": "20E (EU1)"
                                                                                                                                                                                                  },
                                                                                                                                                                                                  "div": 13,
                                                                                                                                                                                                  "custom_location": {
                                                                                                                                                                                                    "confidence": {
                                                                                                                                                                                                      "Asia": 0.004230920884606322,
                                                                                                                                                                                                      "Europe": 0.9918924455007668,
                                                                                                                                                                                                      "South America": 0.002439328284627764
                                                                                                                                                                                                    },
                                                                                                                                                                                                    "entropy": 0.056401340380549565,
                                                                                                                                                                                                    "value": "Europe"
                                                                                                                                                                                                  },
                                                                                                                                                                                                  "num_date": {
                                                                                                                                                                                                    "confidence": [
                                                                                                                                                                                                      2020.5147848822896,
                                                                                                                                                                                                      2020.7684070699765
                                                                                                                                                                                                    ],
                                                                                                                                                                                                    "value": 2020.61540236684
                                                                                                                                                                                                  },
                                                                                                                                                                                                  "subclade_membership": {
                                                                                                                                                                                                    "value": "20E (EU1)"
                                                                                                                                                                                                  }
                                                                                                                                                                                                }
                                                                                                                                                                                              },
                                                                                                                                                                                              {
                                                                                                                                                                                                "branch_attrs": {
                                                                                                                                                                                                  "labels": {
                                                                                                                                                                                                    "aa": "S: L18F"
                                                                                                                                                                                                  },
                                                                                                                                                                                                  "mutations": {
                                                                                                                                                                                                    "S": [
                                                                                                                                                                                                      "L18F"
                                                                                                                                                                                                    ],
                                                                                                                                                                                                    "nuc": [
                                                                                                                                                                                                      "C21614T"
                                                                                                                                                                                                    ]
                                                                                                                                                                                                  }
                                                                                                                                                                                                },
                                                                                                                                                                                                "children": [
                                                                                                                                                                                                  {
                                                                                                                                                                                                    "branch_attrs": {
                                                                                                                                                                                                      "labels": {
                                                                                                                                                                                                        "aa": "ORF1b: K1720N; S: T51I, L54F"
                                                                                                                                                                                                      },
                                                                                                                                                                                                      "mutations": {
                                                                                                                                                                                                        "ORF1b": [
                                                                                                                                                                                                          "K1720N"
                                                                                                                                                                                                        ],
                                                                                                                                                                                                        "S": [
                                                                                                                                                                                                          "T51I",
                                                                                                                                                                                                          "L54F"
                                                                                                                                                                                                        ],
                                                                                                                                                                                                        "nuc": [
                                                                                                                                                                                                          "C475T",
                                                                                                                                                                                                          "T14961C",
                                                                                                                                                                                                          "G18627T",
                                                                                                                                                                                                          "C21714T",
                                                                                                                                                                                                          "G21724T",
                                                                                                                                                                                                          "C22480T"
                                                                                                                                                                                                        ]
                                                                                                                                                                                                      }
                                                                                                                                                                                                    },
                                                                                                                                                                                                    "name": "Netherlands/GE-EMC-347/2020",
                                                                                                                                                                                                    "node_attrs": {
                                                                                                                                                                                                      "author": {
                                                                                                                                                                                                        "author": "Bas Oude Munnink et al",
                                                                                                                                                                                                        "value": "Bas Oude Munnink et al"
                                                                                                                                                                                                      },
                                                                                                                                                                                                      "clade_membership": {
                                                                                                                                                                                                        "value": "20E (EU1)"
                                                                                                                                                                                                      },
                                                                                                                                                                                                      "country": {
                                                                                                                                                                                                        "value": "Europe"
                                                                                                                                                                                                      },
                                                                                                                                                                                                      "div": 20,
                                                                                                                                                                                                      "division": {
                                                                                                                                                                                                        "value": "Europe"
                                                                                                                                                                                                      },
                                                                                                                                                                                                      "division_exposure": {
                                                                                                                                                                                                        "value": "Europe"
                                                                                                                                                                                                      },
                                                                                                                                                                                                      "gisaid_epi_isl": {
                                                                                                                                                                                                        "value": "EPI_ISL_632325"
                                                                                                                                                                                                      },
                                                                                                                                                                                                      "host": {
                                                                                                                                                                                                        "value": "Human"
                                                                                                                                                                                                      },
                                                                                                                                                                                                      "custom_location": {
                                                                                                                                                                                                        "confidence": {
                                                                                                                                                                                                          "Europe": 1.0
                                                                                                                                                                                                        },
                                                                                                                                                                                                        "entropy": -1.000088900581841e-12,
                                                                                                                                                                                                        "value": "Europe"
                                                                                                                                                                                                      },
                                                                                                                                                                                                      "num_date": {
                                                                                                                                                                                                        "confidence": [
                                                                                                                                                                                                          2020.8237704918033,
                                                                                                                                                                                                          2020.8237704918033
                                                                                                                                                                                                        ],
                                                                                                                                                                                                        "value": 2020.8237704918033
                                                                                                                                                                                                      },
                                                                                                                                                                                                      "originating_lab": {
                                                                                                                                                                                                        "value": "Dutch COVID-19 response team"
                                                                                                                                                                                                      },
                                                                                                                                                                                                      "pangolin_lineage": {
                                                                                                                                                                                                        "value": "B.1.177"
                                                                                                                                                                                                      },
                                                                                                                                                                                                      "recency": {
                                                                                                                                                                                                        "value": "Older"
                                                                                                                                                                                                      },
                                                                                                                                                                                                      "region": {
                                                                                                                                                                                                        "value": "Europe"
                                                                                                                                                                                                      },
                                                                                                                                                                                                      "region_exposure": {
                                                                                                                                                                                                        "value": "Europe"
                                                                                                                                                                                                      },
                                                                                                                                                                                                      "subclade_membership": {
                                                                                                                                                                                                        "value": "20E (EU1)"
                                                                                                                                                                                                      },
                                                                                                                                                                                                      "submitting_lab": {
                                                                                                                                                                                                        "value": "Erasmus Medical Center"
                                                                                                                                                                                                      },
                                                                                                                                                                                                      "url": "https://www.gisaid.org"
                                                                                                                                                                                                    }
                                                                                                                                                                                                  },
                                                                                                                                                                                                  {
                                                                                                                                                                                                    "branch_attrs": {
                                                                                                                                                                                                      "mutations": {}
                                                                                                                                                                                                    },
                                                                                                                                                                                                    "name": "Netherlands/ZH-EMC-476/2020",
                                                                                                                                                                                                    "node_attrs": {
                                                                                                                                                                                                      "author": {
                                                                                                                                                                                                        "author": "Bas Oude Munnink et al",
                                                                                                                                                                                                        "value": "Bas Oude Munnink et al"
                                                                                                                                                                                                      },
                                                                                                                                                                                                      "clade_membership": {
                                                                                                                                                                                                        "value": "20E (EU1)"
                                                                                                                                                                                                      },
                                                                                                                                                                                                      "country": {
                                                                                                                                                                                                        "value": "Europe"
                                                                                                                                                                                                      },
                                                                                                                                                                                                      "div": 14,
                                                                                                                                                                                                      "division": {
                                                                                                                                                                                                        "value": "Europe"
                                                                                                                                                                                                      },
                                                                                                                                                                                                      "division_exposure": {
                                                                                                                                                                                                        "value": "Europe"
                                                                                                                                                                                                      },
                                                                                                                                                                                                      "gisaid_epi_isl": {
                                                                                                                                                                                                        "value": "EPI_ISL_574788"
                                                                                                                                                                                                      },
                                                                                                                                                                                                      "host": {
                                                                                                                                                                                                        "value": "Human"
                                                                                                                                                                                                      },
                                                                                                                                                                                                      "custom_location": {
                                                                                                                                                                                                        "confidence": {
                                                                                                                                                                                                          "Europe": 1.0
                                                                                                                                                                                                        },
                                                                                                                                                                                                        "entropy": -1.000088900581841e-12,
                                                                                                                                                                                                        "value": "Europe"
                                                                                                                                                                                                      },
                                                                                                                                                                                                      "num_date": {
                                                                                                                                                                                                        "confidence": [
                                                                                                                                                                                                          2020.646174863388,
                                                                                                                                                                                                          2020.646174863388
                                                                                                                                                                                                        ],
                                                                                                                                                                                                        "value": 2020.646174863388
                                                                                                                                                                                                      },
                                                                                                                                                                                                      "originating_lab": {
                                                                                                                                                                                                        "value": "Dutch COVID-19 response team"
                                                                                                                                                                                                      },
                                                                                                                                                                                                      "pangolin_lineage": {
                                                                                                                                                                                                        "value": "B.1.177"
                                                                                                                                                                                                      },
                                                                                                                                                                                                      "recency": {
                                                                                                                                                                                                        "value": "Older"
                                                                                                                                                                                                      },
                                                                                                                                                                                                      "region": {
                                                                                                                                                                                                        "value": "Europe"
                                                                                                                                                                                                      },
                                                                                                                                                                                                      "region_exposure": {
                                                                                                                                                                                                        "value": "Europe"
                                                                                                                                                                                                      },
                                                                                                                                                                                                      "subclade_membership": {
                                                                                                                                                                                                        "value": "20E (EU1)"
                                                                                                                                                                                                      },
                                                                                                                                                                                                      "submitting_lab": {
                                                                                                                                                                                                        "value": "Erasmus Medical Center"
                                                                                                                                                                                                      },
                                                                                                                                                                                                      "url": "https://www.gisaid.org"
                                                                                                                                                                                                    }
                                                                                                                                                                                                  },
                                                                                                                                                                                                  {
                                                                                                                                                                                                    "branch_attrs": {
                                                                                                                                                                                                      "mutations": {
                                                                                                                                                                                                        "nuc": [
                                                                                                                                                                                                          "G8179T"
                                                                                                                                                                                                        ]
                                                                                                                                                                                                      }
                                                                                                                                                                                                    },
                                                                                                                                                                                                    "children": [
                                                                                                                                                                                                      {
                                                                                                                                                                                                        "branch_attrs": {
                                                                                                                                                                                                          "mutations": {}
                                                                                                                                                                                                        },
                                                                                                                                                                                                        "name": "Scotland/CVR4305/2020",
                                                                                                                                                                                                        "node_attrs": {
                                                                                                                                                                                                          "author": {
                                                                                                                                                                                                            "author": "Ana da Silva Filipe et al",
                                                                                                                                                                                                            "value": "Ana da Silva Filipe et al"
                                                                                                                                                                                                          },
                                                                                                                                                                                                          "clade_membership": {
                                                                                                                                                                                                            "value": "20E (EU1)"
                                                                                                                                                                                                          },
                                                                                                                                                                                                          "country": {
                                                                                                                                                                                                            "value": "Europe"
                                                                                                                                                                                                          },
                                                                                                                                                                                                          "div": 15,
                                                                                                                                                                                                          "division": {
                                                                                                                                                                                                            "value": "Europe"
                                                                                                                                                                                                          },
                                                                                                                                                                                                          "division_exposure": {
                                                                                                                                                                                                            "value": "Europe"
                                                                                                                                                                                                          },
                                                                                                                                                                                                          "gisaid_epi_isl": {
                                                                                                                                                                                                            "value": "EPI_ISL_572741"
                                                                                                                                                                                                          },
                                                                                                                                                                                                          "host": {
                                                                                                                                                                                                            "value": "Human"
                                                                                                                                                                                                          },
                                                                                                                                                                                                          "custom_location": {
                                                                                                                                                                                                            "confidence": {
                                                                                                                                                                                                              "Europe": 1.0
                                                                                                                                                                                                            },
                                                                                                                                                                                                            "entropy": -1.000088900581841e-12,
                                                                                                                                                                                                            "value": "Europe"
                                                                                                                                                                                                          },
                                                                                                                                                                                                          "num_date": {
                                                                                                                                                                                                            "confidence": [
                                                                                                                                                                                                              2020.681693989071,
                                                                                                                                                                                                              2020.681693989071
                                                                                                                                                                                                            ],
                                                                                                                                                                                                            "value": 2020.681693989071
                                                                                                                                                                                                          },
                                                                                                                                                                                                          "originating_lab": {
                                                                                                                                                                                                            "value": "West of Scotland Specialist Virology Centre, NHSGGC / MRC-University of Glasgow Centre for Virus Research"
                                                                                                                                                                                                          },
                                                                                                                                                                                                          "pangolin_lineage": {
                                                                                                                                                                                                            "value": "B.1.177.8"
                                                                                                                                                                                                          },
                                                                                                                                                                                                          "recency": {
                                                                                                                                                                                                            "value": "Older"
                                                                                                                                                                                                          },
                                                                                                                                                                                                          "region": {
                                                                                                                                                                                                            "value": "Europe"
                                                                                                                                                                                                          },
                                                                                                                                                                                                          "region_exposure": {
                                                                                                                                                                                                            "value": "Europe"
                                                                                                                                                                                                          },
                                                                                                                                                                                                          "subclade_membership": {
                                                                                                                                                                                                            "value": "20E (EU1)"
                                                                                                                                                                                                          },
                                                                                                                                                                                                          "submitting_lab": {
                                                                                                                                                                                                            "value": "COVID-19 Genomics UK (COG-UK) Consortium"
                                                                                                                                                                                                          },
                                                                                                                                                                                                          "url": "https://www.gisaid.org"
                                                                                                                                                                                                        }
                                                                                                                                                                                                      },
                                                                                                                                                                                                      {
                                                                                                                                                                                                        "branch_attrs": {
                                                                                                                                                                                                          "mutations": {
                                                                                                                                                                                                            "nuc": [
                                                                                                                                                                                                              "C19524T"
                                                                                                                                                                                                            ]
                                                                                                                                                                                                          }
                                                                                                                                                                                                        },
                                                                                                                                                                                                        "children": [
                                                                                                                                                                                                          {
                                                                                                                                                                                                            "branch_attrs": {
                                                                                                                                                                                                              "mutations": {}
                                                                                                                                                                                                            },
                                                                                                                                                                                                            "name": "CzechRepublic/NRL_11501/2020",
                                                                                                                                                                                                            "node_attrs": {

                                                                                                                                                                                                              "author": {
                                                                                                                                                                                                                "author": "Nagy et al",
                                                                                                                                                                                                                "value": "Nagy et al"
                                                                                                                                                                                                              },
                                                                                                                                                                                                              "clade_membership": {
                                                                                                                                                                                                                "value": "20E (EU1)"
                                                                                                                                                                                                              },
                                                                                                                                                                                                              "country": {
                                                                                                                                                                                                                "value": "Europe"
                                                                                                                                                                                                              },
                                                                                                                                                                                                              "div": 16,
                                                                                                                                                                                                              "division": {
                                                                                                                                                                                                                "value": "Europe"
                                                                                                                                                                                                              },
                                                                                                                                                                                                              "division_exposure": {
                                                                                                                                                                                                                "value": "Europe"
                                                                                                                                                                                                              },
                                                                                                                                                                                                              "gisaid_epi_isl": {
                                                                                                                                                                                                                "value": "EPI_ISL_792696"
                                                                                                                                                                                                              },
                                                                                                                                                                                                              "host": {
                                                                                                                                                                                                                "value": "Human"
                                                                                                                                                                                                              },
                                                                                                                                                                                                              "custom_location": {
                                                                                                                                                                                                                "confidence": {
                                                                                                                                                                                                                  "Europe": 1.0
                                                                                                                                                                                                                },
                                                                                                                                                                                                                "entropy": -1.000088900581841e-12,
                                                                                                                                                                                                                "value": "Europe"
                                                                                                                                                                                                              },
                                                                                                                                                                                                              "num_date": {
                                                                                                                                                                                                                "confidence": [
                                                                                                                                                                                                                  2020.9002732240438,
                                                                                                                                                                                                                  2020.9002732240438
                                                                                                                                                                                                                ],
                                                                                                                                                                                                                "value": 2020.9002732240438
                                                                                                                                                                                                              },
                                                                                                                                                                                                              "originating_lab": {
                                                                                                                                                                                                                "value": "The National Institute of Public Health"
                                                                                                                                                                                                              },
                                                                                                                                                                                                              "pangolin_lineage": {
                                                                                                                                                                                                                "value": "B.1.177.8"
                                                                                                                                                                                                              },
                                                                                                                                                                                                              "recency": {
                                                                                                                                                                                                                "value": "Older"
                                                                                                                                                                                                              },
                                                                                                                                                                                                              "region": {
                                                                                                                                                                                                                "value": "Europe"
                                                                                                                                                                                                              },
                                                                                                                                                                                                              "region_exposure": {
                                                                                                                                                                                                                "value": "Europe"
                                                                                                                                                                                                              },

                                                                                                                                                                                                              "subclade_membership": {
                                                                                                                                                                                                                "value": "20E (EU1)"
                                                                                                                                                                                                              },
                                                                                                                                                                                                              "submitting_lab": {
                                                                                                                                                                                                                "value": "State Veterinary Institute Prague"
                                                                                                                                                                                                              },
                                                                                                                                                                                                              "url": "https://www.gisaid.org"
                                                                                                                                                                                                            }
                                                                                                                                                                                                          },
                                                                                                                                                                                                          {
                                                                                                                                                                                                            "branch_attrs": {
                                                                                                                                                                                                              "labels": {
                                                                                                                                                                                                                "aa": "ORF1a: A3705V, T4258I; ORF1b: T67N"
                                                                                                                                                                                                              },
                                                                                                                                                                                                              "mutations": {
                                                                                                                                                                                                                "ORF1a": [
                                                                                                                                                                                                                  "A3705V",
                                                                                                                                                                                                                  "T4258I"
                                                                                                                                                                                                                ],
                                                                                                                                                                                                                "ORF1b": [
                                                                                                                                                                                                                  "T67N"
                                                                                                                                                                                                                ],
                                                                                                                                                                                                                "nuc": [
                                                                                                                                                                                                                  "C11379T",
                                                                                                                                                                                                                  "C13038T",
                                                                                                                                                                                                                  "C13667A"
                                                                                                                                                                                                                ]
                                                                                                                                                                                                              }
                                                                                                                                                                                                            },
                                                                                                                                                                                                            "name": "Poland/6838615223_diag1_gx1/2020",
                                                                                                                                                                                                            "node_attrs": {

                                                                                                                                                                                                              "author": {
                                                                                                                                                                                                                "author": "Maciej Sykulski et al",
                                                                                                                                                                                                                "value": "Maciej Sykulski et al"
                                                                                                                                                                                                              },
                                                                                                                                                                                                              "clade_membership": {
                                                                                                                                                                                                                "value": "20E (EU1)"
                                                                                                                                                                                                              },
                                                                                                                                                                                                              "country": {
                                                                                                                                                                                                                "value": "Europe"
                                                                                                                                                                                                              },
                                                                                                                                                                                                              "div": 19,
                                                                                                                                                                                                              "division": {
                                                                                                                                                                                                                "value": "Europe"
                                                                                                                                                                                                              },
                                                                                                                                                                                                              "division_exposure": {
                                                                                                                                                                                                                "value": "Europe"
                                                                                                                                                                                                              },
                                                                                                                                                                                                              "gisaid_epi_isl": {
                                                                                                                                                                                                                "value": "EPI_ISL_876026"
                                                                                                                                                                                                              },
                                                                                                                                                                                                              "host": {
                                                                                                                                                                                                                "value": "Human"
                                                                                                                                                                                                              },
                                                                                                                                                                                                              "custom_location": {
                                                                                                                                                                                                                "confidence": {
                                                                                                                                                                                                                  "Europe": 1.0
                                                                                                                                                                                                                },
                                                                                                                                                                                                                "entropy": -1.000088900581841e-12,
                                                                                                                                                                                                                "value": "Europe"
                                                                                                                                                                                                              },
                                                                                                                                                                                                              "num_date": {
                                                                                                                                                                                                                "confidence": [
                                                                                                                                                                                                                  2020.974043715847,
                                                                                                                                                                                                                  2020.974043715847
                                                                                                                                                                                                                ],
                                                                                                                                                                                                                "value": 2020.974043715847
                                                                                                                                                                                                              },
                                                                                                                                                                                                              "originating_lab": {
                                                                                                                                                                                                                "value": "Laboratory of Molecular Biology, Diagnostyka sp. z o.o."
                                                                                                                                                                                                              },
                                                                                                                                                                                                              "pangolin_lineage": {
                                                                                                                                                                                                                "value": "B.1.177.8"
                                                                                                                                                                                                              },
                                                                                                                                                                                                              "recency": {
                                                                                                                                                                                                                "value": "Older"
                                                                                                                                                                                                              },
                                                                                                                                                                                                              "region": {
                                                                                                                                                                                                                "value": "Europe"
                                                                                                                                                                                                              },
                                                                                                                                                                                                              "region_exposure": {
                                                                                                                                                                                                                "value": "Europe"
                                                                                                                                                                                                              },

                                                                                                                                                                                                              "subclade_membership": {
                                                                                                                                                                                                                "value": "20E (EU1)"
                                                                                                                                                                                                              },
                                                                                                                                                                                                              "submitting_lab": {
                                                                                                                                                                                                                "value": "genXone SA, Research & Development Laboratory"
                                                                                                                                                                                                              },
                                                                                                                                                                                                              "url": "https://www.gisaid.org"
                                                                                                                                                                                                            }
                                                                                                                                                                                                          }
                                                                                                                                                                                                        ],
                                                                                                                                                                                                        "name": "NODE_0000973",
                                                                                                                                                                                                        "node_attrs": {
                                                                                                                                                                                                          "clade_membership": {
                                                                                                                                                                                                            "value": "20E (EU1)"
                                                                                                                                                                                                          },
                                                                                                                                                                                                          "div": 16,
                                                                                                                                                                                                          "custom_location": {
                                                                                                                                                                                                            "confidence": {
                                                                                                                                                                                                              "Asia": 0.0031339378935353692,
                                                                                                                                                                                                              "Europe": 0.9937321878060242,
                                                                                                                                                                                                              "South America": 0.0018981239581065518
                                                                                                                                                                                                            },
                                                                                                                                                                                                            "entropy": 0.045471187655652445,
                                                                                                                                                                                                            "value": "Europe"
                                                                                                                                                                                                          },
                                                                                                                                                                                                          "num_date": {
                                                                                                                                                                                                            "confidence": [
                                                                                                                                                                                                              2020.7846134160732,
                                                                                                                                                                                                              2020.9002732240438
                                                                                                                                                                                                            ],
                                                                                                                                                                                                            "value": 2020.8263695057465
                                                                                                                                                                                                          },
                                                                                                                                                                                                          "subclade_membership": {
                                                                                                                                                                                                            "value": "20E (EU1)"
                                                                                                                                                                                                          }
                                                                                                                                                                                                        }
                                                                                                                                                                                                      }
                                                                                                                                                                                                    ],
                                                                                                                                                                                                    "name": "NODE_0000972",
                                                                                                                                                                                                    "node_attrs": {
                                                                                                                                                                                                      "clade_membership": {
                                                                                                                                                                                                        "value": "20E (EU1)"
                                                                                                                                                                                                      },
                                                                                                                                                                                                      "div": 15,
                                                                                                                                                                                                      "custom_location": {
                                                                                                                                                                                                        "confidence": {
                                                                                                                                                                                                          "Asia": 0.0031477137179745426,
                                                                                                                                                                                                          "Europe": 0.9937103602185728,
                                                                                                                                                                                                          "South America": 0.001903939586020772
                                                                                                                                                                                                        },
                                                                                                                                                                                                        "entropy": 0.04560300706320235,
                                                                                                                                                                                                        "value": "Europe"
                                                                                                                                                                                                      },
                                                                                                                                                                                                      "num_date": {
                                                                                                                                                                                                        "confidence": [
                                                                                                                                                                                                          2020.6424866669101,
                                                                                                                                                                                                          2020.681693989071
                                                                                                                                                                                                        ],
                                                                                                                                                                                                        "value": 2020.681693989071
                                                                                                                                                                                                      },
                                                                                                                                                                                                      "subclade_membership": {
                                                                                                                                                                                                        "value": "20E (EU1)"
                                                                                                                                                                                                      }
                                                                                                                                                                                                    }
                                                                                                                                                                                                  },
                                                                                                                                                                                                  {
                                                                                                                                                                                                    "branch_attrs": {
                                                                                                                                                                                                      "mutations": {}
                                                                                                                                                                                                    },
                                                                                                                                                                                                    "children": [
                                                                                                                                                                                                      {
                                                                                                                                                                                                        "branch_attrs": {
                                                                                                                                                                                                          "labels": {
                                                                                                                                                                                                            "aa": "ORF1b: R2613N"
                                                                                                                                                                                                          },
                                                                                                                                                                                                          "mutations": {
                                                                                                                                                                                                            "ORF1b": [
                                                                                                                                                                                                              "R2613N"
                                                                                                                                                                                                            ],
                                                                                                                                                                                                            "nuc": [
                                                                                                                                                                                                              "A6790G",
                                                                                                                                                                                                              "C21304A",
                                                                                                                                                                                                              "G21305A",
                                                                                                                                                                                                              "T22843C"
                                                                                                                                                                                                            ]
                                                                                                                                                                                                          }
                                                                                                                                                                                                        },
                                                                                                                                                                                                        "children": [
                                                                                                                                                                                                          {
                                                                                                                                                                                                            "branch_attrs": {
                                                                                                                                                                                                              "mutations": {}
                                                                                                                                                                                                            },
                                                                                                                                                                                                            "name": "Sweden/20-53290/2020",
                                                                                                                                                                                                            "node_attrs": {

                                                                                                                                                                                                              "author": {
                                                                                                                                                                                                                "author": "Department of Microbiology et al",
                                                                                                                                                                                                                "value": "Department of Microbiology et al"
                                                                                                                                                                                                              },
                                                                                                                                                                                                              "clade_membership": {
                                                                                                                                                                                                                "value": "20E (EU1)"
                                                                                                                                                                                                              },
                                                                                                                                                                                                              "country": {
                                                                                                                                                                                                                "value": "Europe"
                                                                                                                                                                                                              },
                                                                                                                                                                                                              "div": 18,
                                                                                                                                                                                                              "division": {
                                                                                                                                                                                                                "value": "Europe"
                                                                                                                                                                                                              },
                                                                                                                                                                                                              "division_exposure": {
                                                                                                                                                                                                                "value": "Europe"
                                                                                                                                                                                                              },
                                                                                                                                                                                                              "gisaid_epi_isl": {
                                                                                                                                                                                                                "value": "EPI_ISL_661294"
                                                                                                                                                                                                              },
                                                                                                                                                                                                              "host": {
                                                                                                                                                                                                                "value": "Human"
                                                                                                                                                                                                              },
                                                                                                                                                                                                              "custom_location": {
                                                                                                                                                                                                                "confidence": {
                                                                                                                                                                                                                  "Europe": 1.0
                                                                                                                                                                                                                },
                                                                                                                                                                                                                "entropy": -1.000088900581841e-12,
                                                                                                                                                                                                                "value": "Europe"
                                                                                                                                                                                                              },
                                                                                                                                                                                                              "num_date": {
                                                                                                                                                                                                                "confidence": [
                                                                                                                                                                                                                  2020.8374316939892,
                                                                                                                                                                                                                  2020.8374316939892
                                                                                                                                                                                                                ],
                                                                                                                                                                                                                "value": 2020.8374316939892
                                                                                                                                                                                                              },
                                                                                                                                                                                                              "originating_lab": {
                                                                                                                                                                                                                "value": "Unilabs"
                                                                                                                                                                                                              },
                                                                                                                                                                                                              "pangolin_lineage": {
                                                                                                                                                                                                                "value": "B.1.177"
                                                                                                                                                                                                              },
                                                                                                                                                                                                              "recency": {
                                                                                                                                                                                                                "value": "Older"
                                                                                                                                                                                                              },
                                                                                                                                                                                                              "region": {
                                                                                                                                                                                                                "value": "Europe"
                                                                                                                                                                                                              },
                                                                                                                                                                                                              "region_exposure": {
                                                                                                                                                                                                                "value": "Europe"
                                                                                                                                                                                                              },

                                                                                                                                                                                                              "subclade_membership": {
                                                                                                                                                                                                                "value": "20E (EU1)"
                                                                                                                                                                                                              },
                                                                                                                                                                                                              "submitting_lab": {
                                                                                                                                                                                                                "value": "The Public Health Agency of Sweden"
                                                                                                                                                                                                              },
                                                                                                                                                                                                              "url": "https://www.gisaid.org"
                                                                                                                                                                                                            }
                                                                                                                                                                                                          },
                                                                                                                                                                                                          {
                                                                                                                                                                                                            "branch_attrs": {
                                                                                                                                                                                                              "mutations": {}
                                                                                                                                                                                                            },
                                                                                                                                                                                                            "children": [
                                                                                                                                                                                                              {
                                                                                                                                                                                                                "branch_attrs": {
                                                                                                                                                                                                                  "mutations": {}
                                                                                                                                                                                                                },
                                                                                                                                                                                                                "name": "Sweden/21-00097/2020",
                                                                                                                                                                                                                "node_attrs": {

                                                                                                                                                                                                                  "author": {
                                                                                                                                                                                                                    "author": "Anna-Malin Linde et al",
                                                                                                                                                                                                                    "value": "Anna-Malin Linde et al"
                                                                                                                                                                                                                  },
                                                                                                                                                                                                                  "clade_membership": {
                                                                                                                                                                                                                    "value": "20E (EU1)"
                                                                                                                                                                                                                  },
                                                                                                                                                                                                                  "country": {
                                                                                                                                                                                                                    "value": "Europe"
                                                                                                                                                                                                                  },
                                                                                                                                                                                                                  "div": 18,
                                                                                                                                                                                                                  "division": {
                                                                                                                                                                                                                    "value": "Europe"
                                                                                                                                                                                                                  },
                                                                                                                                                                                                                  "division_exposure": {
                                                                                                                                                                                                                    "value": "Europe"
                                                                                                                                                                                                                  },
                                                                                                                                                                                                                  "gisaid_epi_isl": {
                                                                                                                                                                                                                    "value": "EPI_ISL_913479"
                                                                                                                                                                                                                  },
                                                                                                                                                                                                                  "host": {
                                                                                                                                                                                                                    "value": "Human"
                                                                                                                                                                                                                  },
                                                                                                                                                                                                                  "custom_location": {
                                                                                                                                                                                                                    "confidence": {
                                                                                                                                                                                                                      "Europe": 1.0
                                                                                                                                                                                                                    },
                                                                                                                                                                                                                    "entropy": -1.000088900581841e-12,
                                                                                                                                                                                                                    "value": "Europe"
                                                                                                                                                                                                                  },
                                                                                                                                                                                                                  "num_date": {
                                                                                                                                                                                                                    "confidence": [
                                                                                                                                                                                                                      2020.8674863387978,
                                                                                                                                                                                                                      2020.8674863387978
                                                                                                                                                                                                                    ],
                                                                                                                                                                                                                    "value": 2020.8674863387978
                                                                                                                                                                                                                  },
                                                                                                                                                                                                                  "originating_lab": {
                                                                                                                                                                                                                    "value": "Klinisk mikrobiologi"
                                                                                                                                                                                                                  },
                                                                                                                                                                                                                  "pangolin_lineage": {
                                                                                                                                                                                                                    "value": "B.1.177"
                                                                                                                                                                                                                  },
                                                                                                                                                                                                                  "recency": {
                                                                                                                                                                                                                    "value": "Older"
                                                                                                                                                                                                                  },
                                                                                                                                                                                                                  "region": {
                                                                                                                                                                                                                    "value": "Europe"
                                                                                                                                                                                                                  },
                                                                                                                                                                                                                  "region_exposure": {
                                                                                                                                                                                                                    "value": "Europe"
                                                                                                                                                                                                                  },

                                                                                                                                                                                                                  "subclade_membership": {
                                                                                                                                                                                                                    "value": "20E (EU1)"
                                                                                                                                                                                                                  },
                                                                                                                                                                                                                  "submitting_lab": {
                                                                                                                                                                                                                    "value": "The Public Health Agency of Sweden"
                                                                                                                                                                                                                  },
                                                                                                                                                                                                                  "url": "https://www.gisaid.org"
                                                                                                                                                                                                                }
                                                                                                                                                                                                              },
                                                                                                                                                                                                              {
                                                                                                                                                                                                                "branch_attrs": {
                                                                                                                                                                                                                  "mutations": {
                                                                                                                                                                                                                    "nuc": [
                                                                                                                                                                                                                      "C8326T"
                                                                                                                                                                                                                    ]
                                                                                                                                                                                                                  }
                                                                                                                                                                                                                },
                                                                                                                                                                                                                "name": "Sweden/RVFOI21-00106/2021",
                                                                                                                                                                                                                "node_attrs": {

                                                                                                                                                                                                                  "author": {
                                                                                                                                                                                                                    "author": "Andreas Sj\u00f6din et al",
                                                                                                                                                                                                                    "value": "Andreas Sj\u00f6din et al"
                                                                                                                                                                                                                  },
                                                                                                                                                                                                                  "clade_membership": {
                                                                                                                                                                                                                    "value": "20E (EU1)"
                                                                                                                                                                                                                  },
                                                                                                                                                                                                                  "country": {
                                                                                                                                                                                                                    "value": "Europe"
                                                                                                                                                                                                                  },
                                                                                                                                                                                                                  "div": 19,
                                                                                                                                                                                                                  "division": {
                                                                                                                                                                                                                    "value": "Europe"
                                                                                                                                                                                                                  },
                                                                                                                                                                                                                  "division_exposure": {
                                                                                                                                                                                                                    "value": "Europe"
                                                                                                                                                                                                                  },
                                                                                                                                                                                                                  "gisaid_epi_isl": {
                                                                                                                                                                                                                    "value": "EPI_ISL_985340"
                                                                                                                                                                                                                  },
                                                                                                                                                                                                                  "host": {
                                                                                                                                                                                                                    "value": "Human"
                                                                                                                                                                                                                  },
                                                                                                                                                                                                                  "custom_location": {
                                                                                                                                                                                                                    "confidence": {
                                                                                                                                                                                                                      "Europe": 1.0
                                                                                                                                                                                                                    },
                                                                                                                                                                                                                    "entropy": -1.000088900581841e-12,
                                                                                                                                                                                                                    "value": "Europe"
                                                                                                                                                                                                                  },
                                                                                                                                                                                                                  "num_date": {
                                                                                                                                                                                                                    "confidence": [
                                                                                                                                                                                                                      2021.0890410958905,
                                                                                                                                                                                                                      2021.0890410958905
                                                                                                                                                                                                                    ],
                                                                                                                                                                                                                    "value": 2021.0890410958905
                                                                                                                                                                                                                  },
                                                                                                                                                                                                                  "originating_lab": {
                                                                                                                                                                                                                    "value": "Klinisk mikrobiologi, Region V\u00e4sterbotten"
                                                                                                                                                                                                                  },
                                                                                                                                                                                                                  "pangolin_lineage": {
                                                                                                                                                                                                                    "value": "B.1.177"
                                                                                                                                                                                                                  },
                                                                                                                                                                                                                  "recency": {
                                                                                                                                                                                                                    "value": "One month ago"
                                                                                                                                                                                                                  },
                                                                                                                                                                                                                  "region": {
                                                                                                                                                                                                                    "value": "Europe"
                                                                                                                                                                                                                  },
                                                                                                                                                                                                                  "region_exposure": {
                                                                                                                                                                                                                    "value": "Europe"
                                                                                                                                                                                                                  },

                                                                                                                                                                                                                  "subclade_membership": {
                                                                                                                                                                                                                    "value": "20E (EU1)"
                                                                                                                                                                                                                  },
                                                                                                                                                                                                                  "submitting_lab": {
                                                                                                                                                                                                                    "value": "CBRN Defence and Security, Swedish Defence Research Agency"
                                                                                                                                                                                                                  },
                                                                                                                                                                                                                  "url": "https://www.gisaid.org"
                                                                                                                                                                                                                }
                                                                                                                                                                                                              }
                                                                                                                                                                                                            ],
                                                                                                                                                                                                            "name": "NODE_0001689",
                                                                                                                                                                                                            "node_attrs": {
                                                                                                                                                                                                              "clade_membership": {
                                                                                                                                                                                                                "value": "20E (EU1)"
                                                                                                                                                                                                              },
                                                                                                                                                                                                              "div": 18,
                                                                                                                                                                                                              "custom_location": {
                                                                                                                                                                                                                "confidence": {
                                                                                                                                                                                                                  "Asia": 0.003350013812822428,
                                                                                                                                                                                                                  "Europe": 0.9932492445575084,
                                                                                                                                                                                                                  "South America": 0.0019991591382068634
                                                                                                                                                                                                                },
                                                                                                                                                                                                                "entropy": 0.04850667802975772,
                                                                                                                                                                                                                "value": "Europe"
                                                                                                                                                                                                              },
                                                                                                                                                                                                              "num_date": {
                                                                                                                                                                                                                "confidence": [
                                                                                                                                                                                                                  2020.8280821106077,
                                                                                                                                                                                                                  2020.8674863387978
                                                                                                                                                                                                                ],
                                                                                                                                                                                                                "value": 2020.8674863387978
                                                                                                                                                                                                              },
                                                                                                                                                                                                              "subclade_membership": {
                                                                                                                                                                                                                "value": "20E (EU1)"
                                                                                                                                                                                                              }
                                                                                                                                                                                                            }
                                                                                                                                                                                                          }
                                                                                                                                                                                                        ],
                                                                                                                                                                                                        "name": "NODE_0000978",
                                                                                                                                                                                                        "node_attrs": {
                                                                                                                                                                                                          "clade_membership": {
                                                                                                                                                                                                            "value": "20E (EU1)"
                                                                                                                                                                                                          },
                                                                                                                                                                                                          "div": 18,
                                                                                                                                                                                                          "custom_location": {
                                                                                                                                                                                                            "confidence": {
                                                                                                                                                                                                              "Africa": 0.0024584690505507637,
                                                                                                                                                                                                              "Asia": 0.004616887115725613,
                                                                                                                                                                                                              "Europe": 0.9898295220908413,
                                                                                                                                                                                                              "South America": 0.0026322493659545086
                                                                                                                                                                                                            },
                                                                                                                                                                                                            "entropy": 0.06914697564963079,
                                                                                                                                                                                                            "value": "Europe"
                                                                                                                                                                                                          },
                                                                                                                                                                                                          "num_date": {
                                                                                                                                                                                                            "confidence": [
                                                                                                                                                                                                              2020.793378324835,
                                                                                                                                                                                                              2020.8374316939892
                                                                                                                                                                                                            ],
                                                                                                                                                                                                            "value": 2020.8374316939892
                                                                                                                                                                                                          },
                                                                                                                                                                                                          "subclade_membership": {
                                                                                                                                                                                                            "value": "20E (EU1)"
                                                                                                                                                                                                          }
                                                                                                                                                                                                        }
                                                                                                                                                                                                      },
                                                                                                                                                                                                      {
                                                                                                                                                                                                        "branch_attrs": {
                                                                                                                                                                                                          "mutations": {}
                                                                                                                                                                                                        },
                                                                                                                                                                                                        "children": [
                                                                                                                                                                                                          {
                                                                                                                                                                                                            "branch_attrs": {
                                                                                                                                                                                                              "labels": {
                                                                                                                                                                                                                "aa": "ORF1a: P2018S; ORF1b: P1001S; ORF8: V5I; S: Q23H"
                                                                                                                                                                                                              },
                                                                                                                                                                                                              "mutations": {
                                                                                                                                                                                                                "ORF1a": [
                                                                                                                                                                                                                  "P2018S"
                                                                                                                                                                                                                ],
                                                                                                                                                                                                                "ORF1b": [
                                                                                                                                                                                                                  "P1001S"
                                                                                                                                                                                                                ],
                                                                                                                                                                                                                "ORF8": [
                                                                                                                                                                                                                  "V5I"
                                                                                                                                                                                                                ],
                                                                                                                                                                                                                "S": [
                                                                                                                                                                                                                  "Q23H"
                                                                                                                                                                                                                ],
                                                                                                                                                                                                                "nuc": [
                                                                                                                                                                                                                  "C6317T",
                                                                                                                                                                                                                  "C14616A",
                                                                                                                                                                                                                  "C16468T",
                                                                                                                                                                                                                  "T21324C",
                                                                                                                                                                                                                  "A21631T",
                                                                                                                                                                                                                  "G27906A",
                                                                                                                                                                                                                  "C29546T"
                                                                                                                                                                                                                ]
                                                                                                                                                                                                              }
                                                                                                                                                                                                            },
                                                                                                                                                                                                            "name": "Tunisia/69681/2020",
                                                                                                                                                                                                            "node_attrs": {
                                                                                                                                                                                                              "author": {
                                                                                                                                                                                                                "author": "Ilhem Boutiba-Ben Boubaker et al",
                                                                                                                                                                                                                "value": "Ilhem Boutiba-Ben Boubaker et al"
                                                                                                                                                                                                              },
                                                                                                                                                                                                              "clade_membership": {
                                                                                                                                                                                                                "value": "20E (EU1)"
                                                                                                                                                                                                              },
                                                                                                                                                                                                              "country": {
                                                                                                                                                                                                                "value": "Africa"
                                                                                                                                                                                                              },
                                                                                                                                                                                                              "div": 21,
                                                                                                                                                                                                              "division": {
                                                                                                                                                                                                                "value": "Africa"
                                                                                                                                                                                                              },
                                                                                                                                                                                                              "division_exposure": {
                                                                                                                                                                                                                "value": "Africa"
                                                                                                                                                                                                              },
                                                                                                                                                                                                              "gisaid_epi_isl": {
                                                                                                                                                                                                                "value": "EPI_ISL_796782"
                                                                                                                                                                                                              },
                                                                                                                                                                                                              "host": {
                                                                                                                                                                                                                "value": "Human"
                                                                                                                                                                                                              },
                                                                                                                                                                                                              "custom_location": {
                                                                                                                                                                                                                "confidence": {
                                                                                                                                                                                                                  "Africa": 1.0
                                                                                                                                                                                                                },
                                                                                                                                                                                                                "entropy": -1.000088900581841e-12,
                                                                                                                                                                                                                "value": "Africa"
                                                                                                                                                                                                              },
                                                                                                                                                                                                              "num_date": {
                                                                                                                                                                                                                "confidence": [
                                                                                                                                                                                                                  2020.9795081967213,
                                                                                                                                                                                                                  2020.9795081967213
                                                                                                                                                                                                                ],
                                                                                                                                                                                                                "value": 2020.9795081967213
                                                                                                                                                                                                              },
                                                                                                                                                                                                              "originating_lab": {
                                                                                                                                                                                                                "value": "Laboratory of Microbiology, National Reference Lab, Charles Nicolle Hospital; 2-University of Tunis ElManar, Faculty of Medicine of Tunis, LR99ES09, Tunis, Tunisia"
                                                                                                                                                                                                              },
                                                                                                                                                                                                              "pangolin_lineage": {
                                                                                                                                                                                                                "value": "B.1.177.6"
                                                                                                                                                                                                              },
                                                                                                                                                                                                              "recency": {
                                                                                                                                                                                                                "value": "Older"
                                                                                                                                                                                                              },
                                                                                                                                                                                                              "region": {
                                                                                                                                                                                                                "value": "Africa"
                                                                                                                                                                                                              },
                                                                                                                                                                                                              "region_exposure": {
                                                                                                                                                                                                                "value": "Africa"
                                                                                                                                                                                                              },

                                                                                                                                                                                                              "subclade_membership": {
                                                                                                                                                                                                                "value": "20E (EU1)"
                                                                                                                                                                                                              },
                                                                                                                                                                                                              "submitting_lab": {
                                                                                                                                                                                                                "value": "Clinical and Experimental Pharmacology Lab, LR16SP02, National Center of Pharmacovigilance, University of Tunis El Manar, Tunis, Tunisia. 2-Neurodegenerative diseases and psychiatric troubles, LR18SP03, Razi Hospital, University of Tunis El Manar, Tunis, Tunisia. 3- Ministry of Health, National Observatory of New and Emerging Diseases, 1006, Tunis, Tunisia"
                                                                                                                                                                                                              },
                                                                                                                                                                                                              "url": "https://www.gisaid.org"
                                                                                                                                                                                                            }
                                                                                                                                                                                                          },
                                                                                                                                                                                                          {
                                                                                                                                                                                                            "branch_attrs": {
                                                                                                                                                                                                              "mutations": {}
                                                                                                                                                                                                            },
                                                                                                                                                                                                            "children": [
                                                                                                                                                                                                              {
                                                                                                                                                                                                                "branch_attrs": {
                                                                                                                                                                                                                  "labels": {
                                                                                                                                                                                                                    "aa": "ORF1a: R3993L"
                                                                                                                                                                                                                  },
                                                                                                                                                                                                                  "mutations": {
                                                                                                                                                                                                                    "ORF1a": [
                                                                                                                                                                                                                      "R3993L"
                                                                                                                                                                                                                    ],
                                                                                                                                                                                                                    "nuc": [
                                                                                                                                                                                                                      "G12243T"
                                                                                                                                                                                                                    ]
                                                                                                                                                                                                                  }
                                                                                                                                                                                                                },
                                                                                                                                                                                                                "children": [
                                                                                                                                                                                                                  {
                                                                                                                                                                                                                    "branch_attrs": {
                                                                                                                                                                                                                      "mutations": {}
                                                                                                                                                                                                                    },
                                                                                                                                                                                                                    "name": "Germany/BE-ChVir8983/2020",
                                                                                                                                                                                                                    "node_attrs": {
                                                                                                                                                                                                                      "author": {
                                                                                                                                                                                                                        "author": "Victor M Corman et al",
                                                                                                                                                                                                                        "value": "Victor M Corman et al A"
                                                                                                                                                                                                                      },
                                                                                                                                                                                                                      "clade_membership": {
                                                                                                                                                                                                                        "value": "20E (EU1)"
                                                                                                                                                                                                                      },
                                                                                                                                                                                                                      "country": {
                                                                                                                                                                                                                        "value": "Europe"
                                                                                                                                                                                                                      },
                                                                                                                                                                                                                      "div": 15,
                                                                                                                                                                                                                      "division": {
                                                                                                                                                                                                                        "value": "Europe"
                                                                                                                                                                                                                      },
                                                                                                                                                                                                                      "division_exposure": {
                                                                                                                                                                                                                        "value": "Europe"
                                                                                                                                                                                                                      },
                                                                                                                                                                                                                      "gisaid_epi_isl": {
                                                                                                                                                                                                                        "value": "EPI_ISL_729366"
                                                                                                                                                                                                                      },
                                                                                                                                                                                                                      "host": {
                                                                                                                                                                                                                        "value": "Human"
                                                                                                                                                                                                                      },
                                                                                                                                                                                                                      "custom_location": {
                                                                                                                                                                                                                        "confidence": {
                                                                                                                                                                                                                          "Europe": 1.0
                                                                                                                                                                                                                        },
                                                                                                                                                                                                                        "entropy": -1.000088900581841e-12,
                                                                                                                                                                                                                        "value": "Europe"
                                                                                                                                                                                                                      },
                                                                                                                                                                                                                      "num_date": {
                                                                                                                                                                                                                        "confidence": [
                                                                                                                                                                                                                          2020.7226775956285,
                                                                                                                                                                                                                          2020.7226775956285
                                                                                                                                                                                                                        ],
                                                                                                                                                                                                                        "value": 2020.7226775956285
                                                                                                                                                                                                                      },
                                                                                                                                                                                                                      "originating_lab": {
                                                                                                                                                                                                                        "value": "Charit\u00e9 Universit\u00e4tsmedizin Berlin, Institut f\u00fcr Virologie/Labor Berlin"
                                                                                                                                                                                                                      },
                                                                                                                                                                                                                      "pangolin_lineage": {
                                                                                                                                                                                                                        "value": "B.1.177"
                                                                                                                                                                                                                      },
                                                                                                                                                                                                                      "recency": {
                                                                                                                                                                                                                        "value": "Older"
                                                                                                                                                                                                                      },
                                                                                                                                                                                                                      "region": {
                                                                                                                                                                                                                        "value": "Europe"
                                                                                                                                                                                                                      },
                                                                                                                                                                                                                      "region_exposure": {
                                                                                                                                                                                                                        "value": "Europe"
                                                                                                                                                                                                                      },
                                                                                                                                                                                                                      "subclade_membership": {
                                                                                                                                                                                                                        "value": "20E (EU1)"
                                                                                                                                                                                                                      },
                                                                                                                                                                                                                      "submitting_lab": {
                                                                                                                                                                                                                        "value": "Charit\u00e9 Universit\u00e4tsmedizin Berlin, Institut f\u00fcr Virologie"
                                                                                                                                                                                                                      },
                                                                                                                                                                                                                      "url": "https://www.gisaid.org"
                                                                                                                                                                                                                    }
                                                                                                                                                                                                                  },
                                                                                                                                                                                                                  {
                                                                                                                                                                                                                    "branch_attrs": {
                                                                                                                                                                                                                      "mutations": {
                                                                                                                                                                                                                        "nuc": [
                                                                                                                                                                                                                          "C21459T"
                                                                                                                                                                                                                        ]
                                                                                                                                                                                                                      }
                                                                                                                                                                                                                    },
                                                                                                                                                                                                                    "name": "HongKong/CM20000494/2020",
                                                                                                                                                                                                                    "node_attrs": {

                                                                                                                                                                                                                      "author": {
                                                                                                                                                                                                                        "author": "Alan K.L. Tsang et al",
                                                                                                                                                                                                                        "value": "Alan K.L. Tsang et al"
                                                                                                                                                                                                                      },
                                                                                                                                                                                                                      "clade_membership": {
                                                                                                                                                                                                                        "value": "20E (EU1)"
                                                                                                                                                                                                                      },
                                                                                                                                                                                                                      "country": {
                                                                                                                                                                                                                        "value": "Asia"
                                                                                                                                                                                                                      },
                                                                                                                                                                                                                      "div": 16,
                                                                                                                                                                                                                      "division": {
                                                                                                                                                                                                                        "value": "Asia"
                                                                                                                                                                                                                      },
                                                                                                                                                                                                                      "division_exposure": {
                                                                                                                                                                                                                        "value": "Asia"
                                                                                                                                                                                                                      },
                                                                                                                                                                                                                      "gisaid_epi_isl": {
                                                                                                                                                                                                                        "value": "EPI_ISL_759893"
                                                                                                                                                                                                                      },
                                                                                                                                                                                                                      "host": {
                                                                                                                                                                                                                        "value": "Human"
                                                                                                                                                                                                                      },
                                                                                                                                                                                                                      "custom_location": {
                                                                                                                                                                                                                        "confidence": {
                                                                                                                                                                                                                          "Asia": 1.0
                                                                                                                                                                                                                        },
                                                                                                                                                                                                                        "entropy": -1.000088900581841e-12,
                                                                                                                                                                                                                        "value": "Asia"
                                                                                                                                                                                                                      },
                                                                                                                                                                                                                      "num_date": {
                                                                                                                                                                                                                        "confidence": [
                                                                                                                                                                                                                          2020.9767759562842,
                                                                                                                                                                                                                          2020.9767759562842
                                                                                                                                                                                                                        ],
                                                                                                                                                                                                                        "value": 2020.9767759562842
                                                                                                                                                                                                                      },
                                                                                                                                                                                                                      "originating_lab": {
                                                                                                                                                                                                                        "value": "Temporary Specimen Collection Centre"
                                                                                                                                                                                                                      },
                                                                                                                                                                                                                      "pangolin_lineage": {
                                                                                                                                                                                                                        "value": "B.1.177"
                                                                                                                                                                                                                      },
                                                                                                                                                                                                                      "recency": {
                                                                                                                                                                                                                        "value": "Older"
                                                                                                                                                                                                                      },
                                                                                                                                                                                                                      "region": {
                                                                                                                                                                                                                        "value": "Asia"
                                                                                                                                                                                                                      },
                                                                                                                                                                                                                      "region_exposure": {
                                                                                                                                                                                                                        "value": "Asia"
                                                                                                                                                                                                                      },

                                                                                                                                                                                                                      "subclade_membership": {
                                                                                                                                                                                                                        "value": "20E (EU1)"
                                                                                                                                                                                                                      },
                                                                                                                                                                                                                      "submitting_lab": {
                                                                                                                                                                                                                        "value": "Hong Kong Department of Health"
                                                                                                                                                                                                                      },
                                                                                                                                                                                                                      "url": "https://www.gisaid.org"
                                                                                                                                                                                                                    }
                                                                                                                                                                                                                  }
                                                                                                                                                                                                                ],
                                                                                                                                                                                                                "name": "NODE_0000967",
                                                                                                                                                                                                                "node_attrs": {
                                                                                                                                                                                                                  "clade_membership": {
                                                                                                                                                                                                                    "value": "20E (EU1)"
                                                                                                                                                                                                                  },
                                                                                                                                                                                                                  "div": 15,
                                                                                                                                                                                                                  "custom_location": {
                                                                                                                                                                                                                    "confidence": {
                                                                                                                                                                                                                      "Africa": 0.006351458919111149,
                                                                                                                                                                                                                      "Asia": 0.1893413598025895,
                                                                                                                                                                                                                      "Europe": 0.795549826863626,
                                                                                                                                                                                                                      "South America": 0.007921182052651847
                                                                                                                                                                                                                    },
                                                                                                                                                                                                                    "entropy": 0.574064643529852,
                                                                                                                                                                                                                    "value": "Europe"
                                                                                                                                                                                                                  },
                                                                                                                                                                                                                  "num_date": {
                                                                                                                                                                                                                    "confidence": [
                                                                                                                                                                                                                      2020.6920324103337,
                                                                                                                                                                                                                      2020.7226775956285
                                                                                                                                                                                                                    ],
                                                                                                                                                                                                                    "value": 2020.7226775956285
                                                                                                                                                                                                                  },
                                                                                                                                                                                                                  "subclade_membership": {
                                                                                                                                                                                                                    "value": "20E (EU1)"
                                                                                                                                                                                                                  }
                                                                                                                                                                                                                }
                                                                                                                                                                                                              },
                                                                                                                                                                                                              {
                                                                                                                                                                                                                "branch_attrs": {
                                                                                                                                                                                                                  "mutations": {}
                                                                                                                                                                                                                },
                                                                                                                                                                                                                "children": [
                                                                                                                                                                                                                  {
                                                                                                                                                                                                                    "branch_attrs": {
                                                                                                                                                                                                                      "labels": {
                                                                                                                                                                                                                        "aa": "ORF3a: V77F"
                                                                                                                                                                                                                      },
                                                                                                                                                                                                                      "mutations": {
                                                                                                                                                                                                                        "ORF3a": [
                                                                                                                                                                                                                          "V77F"
                                                                                                                                                                                                                        ],
                                                                                                                                                                                                                        "nuc": [
                                                                                                                                                                                                                          "G25621T"
                                                                                                                                                                                                                        ]
                                                                                                                                                                                                                      }
                                                                                                                                                                                                                    },
                                                                                                                                                                                                                    "children": [
                                                                                                                                                                                                                      {
                                                                                                                                                                                                                        "branch_attrs": {
                                                                                                                                                                                                                          "mutations": {
                                                                                                                                                                                                                            "nuc": [
                                                                                                                                                                                                                              "C29762T"
                                                                                                                                                                                                                            ]
                                                                                                                                                                                                                          }
                                                                                                                                                                                                                        },
                                                                                                                                                                                                                        "children": [
                                                                                                                                                                                                                          {
                                                                                                                                                                                                                            "branch_attrs": {
                                                                                                                                                                                                                              "mutations": {}
                                                                                                                                                                                                                            },
                                                                                                                                                                                                                            "name": "Latvia/182/2020",
                                                                                                                                                                                                                            "node_attrs": {
                                                                                                                                                                                                                              "author": {
                                                                                                                                                                                                                                "author": "Ivars Silami\u0137elis et al",
                                                                                                                                                                                                                                "value": "Ivars Silami\u0137elis et al"
                                                                                                                                                                                                                              },
                                                                                                                                                                                                                              "clade_membership": {
                                                                                                                                                                                                                                "value": "20E (EU1)"
                                                                                                                                                                                                                              },
                                                                                                                                                                                                                              "country": {
                                                                                                                                                                                                                                "value": "Europe"
                                                                                                                                                                                                                              },
                                                                                                                                                                                                                              "div": 16,
                                                                                                                                                                                                                              "division": {
                                                                                                                                                                                                                                "value": "Europe"
                                                                                                                                                                                                                              },
                                                                                                                                                                                                                              "division_exposure": {
                                                                                                                                                                                                                                "value": "Europe"
                                                                                                                                                                                                                              },
                                                                                                                                                                                                                              "gisaid_epi_isl": {
                                                                                                                                                                                                                                "value": "EPI_ISL_639679"
                                                                                                                                                                                                                              },
                                                                                                                                                                                                                              "host": {
                                                                                                                                                                                                                                "value": "Human"
                                                                                                                                                                                                                              },
                                                                                                                                                                                                                              "custom_location": {
                                                                                                                                                                                                                                "confidence": {
                                                                                                                                                                                                                                  "Europe": 1.0
                                                                                                                                                                                                                                },
                                                                                                                                                                                                                                "entropy": -1.000088900581841e-12,
                                                                                                                                                                                                                                "value": "Europe"
                                                                                                                                                                                                                              },
                                                                                                                                                                                                                              "num_date": {
                                                                                                                                                                                                                                "confidence": [
                                                                                                                                                                                                                                  2020.7390710382513,
                                                                                                                                                                                                                                  2020.7390710382513
                                                                                                                                                                                                                                ],
                                                                                                                                                                                                                                "value": 2020.7390710382513
                                                                                                                                                                                                                              },
                                                                                                                                                                                                                              "originating_lab": {
                                                                                                                                                                                                                                "value": "Centr\u0101l\u0101 Laboratorija"
                                                                                                                                                                                                                              },
                                                                                                                                                                                                                              "pangolin_lineage": {
                                                                                                                                                                                                                                "value": "B.1.177"
                                                                                                                                                                                                                              },
                                                                                                                                                                                                                              "recency": {
                                                                                                                                                                                                                                "value": "Older"
                                                                                                                                                                                                                              },
                                                                                                                                                                                                                              "region": {
                                                                                                                                                                                                                                "value": "Europe"
                                                                                                                                                                                                                              },
                                                                                                                                                                                                                              "region_exposure": {
                                                                                                                                                                                                                                "value": "Europe"
                                                                                                                                                                                                                              },
                                                                                                                                                                                                                              "subclade_membership": {
                                                                                                                                                                                                                                "value": "20E (EU1)"
                                                                                                                                                                                                                              },
                                                                                                                                                                                                                              "submitting_lab": {
                                                                                                                                                                                                                                "value": "Latvian Biomedical Research and Study Centre"
                                                                                                                                                                                                                              },
                                                                                                                                                                                                                              "url": "https://www.gisaid.org"
                                                                                                                                                                                                                            }
                                                                                                                                                                                                                          },
                                                                                                                                                                                                                          {
                                                                                                                                                                                                                            "branch_attrs": {
                                                                                                                                                                                                                              "mutations": {}
                                                                                                                                                                                                                            },
                                                                                                                                                                                                                            "children": [
                                                                                                                                                                                                                              {
                                                                                                                                                                                                                                "branch_attrs": {
                                                                                                                                                                                                                                  "labels": {
                                                                                                                                                                                                                                    "aa": "ORF1a: S944L"
                                                                                                                                                                                                                                  },
                                                                                                                                                                                                                                  "mutations": {
                                                                                                                                                                                                                                    "ORF1a": [
                                                                                                                                                                                                                                      "S944L"
                                                                                                                                                                                                                                    ],
                                                                                                                                                                                                                                    "nuc": [
                                                                                                                                                                                                                                      "C3096T"
                                                                                                                                                                                                                                    ]
                                                                                                                                                                                                                                  }
                                                                                                                                                                                                                                },
                                                                                                                                                                                                                                "name": "Iceland/5396/2021",
                                                                                                                                                                                                                                "node_attrs": {

                                                                                                                                                                                                                                  "author": {
                                                                                                                                                                                                                                    "author": "Daniel F Gudbjartsson et al",
                                                                                                                                                                                                                                    "value": "Daniel F Gudbjartsson et al"
                                                                                                                                                                                                                                  },
                                                                                                                                                                                                                                  "clade_membership": {
                                                                                                                                                                                                                                    "value": "20E (EU1)"
                                                                                                                                                                                                                                  },
                                                                                                                                                                                                                                  "country": {
                                                                                                                                                                                                                                    "value": "Europe"
                                                                                                                                                                                                                                  },
                                                                                                                                                                                                                                  "div": 17,
                                                                                                                                                                                                                                  "division": {
                                                                                                                                                                                                                                    "value": "Europe"
                                                                                                                                                                                                                                  },
                                                                                                                                                                                                                                  "division_exposure": {
                                                                                                                                                                                                                                    "value": "Europe"
                                                                                                                                                                                                                                  },
                                                                                                                                                                                                                                  "gisaid_epi_isl": {
                                                                                                                                                                                                                                    "value": "EPI_ISL_829080"
                                                                                                                                                                                                                                  },
                                                                                                                                                                                                                                  "host": {
                                                                                                                                                                                                                                    "value": "Human"
                                                                                                                                                                                                                                  },
                                                                                                                                                                                                                                  "custom_location": {
                                                                                                                                                                                                                                    "confidence": {
                                                                                                                                                                                                                                      "Europe": 1.0
                                                                                                                                                                                                                                    },
                                                                                                                                                                                                                                    "entropy": -1.000088900581841e-12,
                                                                                                                                                                                                                                    "value": "Europe"
                                                                                                                                                                                                                                  },
                                                                                                                                                                                                                                  "num_date": {
                                                                                                                                                                                                                                    "confidence": [
                                                                                                                                                                                                                                      2021.004109589041,
                                                                                                                                                                                                                                      2021.004109589041
                                                                                                                                                                                                                                    ],
                                                                                                                                                                                                                                    "value": 2021.004109589041
                                                                                                                                                                                                                                  },
                                                                                                                                                                                                                                  "originating_lab": {
                                                                                                                                                                                                                                    "value": "deCODE genetics"
                                                                                                                                                                                                                                  },
                                                                                                                                                                                                                                  "pangolin_lineage": {
                                                                                                                                                                                                                                    "value": "B.1.177"
                                                                                                                                                                                                                                  },
                                                                                                                                                                                                                                  "recency": {
                                                                                                                                                                                                                                    "value": "Older"
                                                                                                                                                                                                                                  },
                                                                                                                                                                                                                                  "region": {
                                                                                                                                                                                                                                    "value": "Europe"
                                                                                                                                                                                                                                  },
                                                                                                                                                                                                                                  "region_exposure": {
                                                                                                                                                                                                                                    "value": "Europe"
                                                                                                                                                                                                                                  },

                                                                                                                                                                                                                                  "subclade_membership": {
                                                                                                                                                                                                                                    "value": "20E (EU1)"
                                                                                                                                                                                                                                  },
                                                                                                                                                                                                                                  "submitting_lab": {
                                                                                                                                                                                                                                    "value": "deCODE genetics"
                                                                                                                                                                                                                                  },
                                                                                                                                                                                                                                  "url": "https://www.gisaid.org"
                                                                                                                                                                                                                                }
                                                                                                                                                                                                                              },
                                                                                                                                                                                                                              {
                                                                                                                                                                                                                                "branch_attrs": {
                                                                                                                                                                                                                                  "labels": {
                                                                                                                                                                                                                                    "aa": "ORF1b: P1967S"
                                                                                                                                                                                                                                  },
                                                                                                                                                                                                                                  "mutations": {
                                                                                                                                                                                                                                    "ORF1b": [
                                                                                                                                                                                                                                      "P1967S"
                                                                                                                                                                                                                                    ],
                                                                                                                                                                                                                                    "nuc": [
                                                                                                                                                                                                                                      "C19366T"
                                                                                                                                                                                                                                    ]
                                                                                                                                                                                                                                  }
                                                                                                                                                                                                                                },
                                                                                                                                                                                                                                "name": "Latvia/189/2020",
                                                                                                                                                                                                                                "node_attrs": {
                                                                                                                                                                                                                                  "author": {
                                                                                                                                                                                                                                    "author": "Ivars Silami\u0137elis et al",
                                                                                                                                                                                                                                    "value": "Ivars Silami\u0137elis et al"
                                                                                                                                                                                                                                  },
                                                                                                                                                                                                                                  "clade_membership": {
                                                                                                                                                                                                                                    "value": "20E (EU1)"
                                                                                                                                                                                                                                  },
                                                                                                                                                                                                                                  "country": {
                                                                                                                                                                                                                                    "value": "Europe"
                                                                                                                                                                                                                                  },
                                                                                                                                                                                                                                  "div": 17,
                                                                                                                                                                                                                                  "division": {
                                                                                                                                                                                                                                    "value": "Europe"
                                                                                                                                                                                                                                  },
                                                                                                                                                                                                                                  "division_exposure": {
                                                                                                                                                                                                                                    "value": "Europe"
                                                                                                                                                                                                                                  },
                                                                                                                                                                                                                                  "gisaid_epi_isl": {
                                                                                                                                                                                                                                    "value": "EPI_ISL_639686"
                                                                                                                                                                                                                                  },
                                                                                                                                                                                                                                  "host": {
                                                                                                                                                                                                                                    "value": "Human"
                                                                                                                                                                                                                                  },
                                                                                                                                                                                                                                  "custom_location": {
                                                                                                                                                                                                                                    "confidence": {
                                                                                                                                                                                                                                      "Europe": 1.0
                                                                                                                                                                                                                                    },
                                                                                                                                                                                                                                    "entropy": -1.000088900581841e-12,
                                                                                                                                                                                                                                    "value": "Europe"
                                                                                                                                                                                                                                  },
                                                                                                                                                                                                                                  "num_date": {
                                                                                                                                                                                                                                    "confidence": [
                                                                                                                                                                                                                                      2020.782786885246,
                                                                                                                                                                                                                                      2020.782786885246
                                                                                                                                                                                                                                    ],
                                                                                                                                                                                                                                    "value": 2020.782786885246
                                                                                                                                                                                                                                  },
                                                                                                                                                                                                                                  "originating_lab": {
                                                                                                                                                                                                                                    "value": "E. Gulbja Laboratorija"
                                                                                                                                                                                                                                  },
                                                                                                                                                                                                                                  "pangolin_lineage": {
                                                                                                                                                                                                                                    "value": "B.1.177"
                                                                                                                                                                                                                                  },
                                                                                                                                                                                                                                  "recency": {
                                                                                                                                                                                                                                    "value": "Older"
                                                                                                                                                                                                                                  },
                                                                                                                                                                                                                                  "region": {
                                                                                                                                                                                                                                    "value": "Europe"
                                                                                                                                                                                                                                  },
                                                                                                                                                                                                                                  "region_exposure": {
                                                                                                                                                                                                                                    "value": "Europe"
                                                                                                                                                                                                                                  },
                                                                                                                                                                                                                                  "subclade_membership": {
                                                                                                                                                                                                                                    "value": "20E (EU1)"
                                                                                                                                                                                                                                  },
                                                                                                                                                                                                                                  "submitting_lab": {
                                                                                                                                                                                                                                    "value": "Latvian Biomedical Research and Study Centre"
                                                                                                                                                                                                                                  },
                                                                                                                                                                                                                                  "url": "https://www.gisaid.org"
                                                                                                                                                                                                                                }
                                                                                                                                                                                                                              }
                                                                                                                                                                                                                            ],
                                                                                                                                                                                                                            "name": "NODE_0001697",
                                                                                                                                                                                                                            "node_attrs": {
                                                                                                                                                                                                                              "clade_membership": {
                                                                                                                                                                                                                                "value": "20E (EU1)"
                                                                                                                                                                                                                              },
                                                                                                                                                                                                                              "div": 16,
                                                                                                                                                                                                                              "custom_location": {
                                                                                                                                                                                                                                "confidence": {
                                                                                                                                                                                                                                  "Asia": 0.0033101239226673985,
                                                                                                                                                                                                                                  "Europe": 0.9934712129952883,
                                                                                                                                                                                                                                  "South America": 0.0019579755260528816
                                                                                                                                                                                                                                },
                                                                                                                                                                                                                                "entropy": 0.04703682591442141,
                                                                                                                                                                                                                                "value": "Europe"
                                                                                                                                                                                                                              },
                                                                                                                                                                                                                              "num_date": {
                                                                                                                                                                                                                                "confidence": [
                                                                                                                                                                                                                                  2020.7294937351865,
                                                                                                                                                                                                                                  2020.782786885246
                                                                                                                                                                                                                                ],
                                                                                                                                                                                                                                "value": 2020.7524580816826
                                                                                                                                                                                                                              },
                                                                                                                                                                                                                              "subclade_membership": {
                                                                                                                                                                                                                                "value": "20E (EU1)"
                                                                                                                                                                                                                              }
                                                                                                                                                                                                                            }
                                                                                                                                                                                                                          }
                                                                                                                                                                                                                        ],
                                                                                                                                                                                                                        "name": "NODE_0000993",
                                                                                                                                                                                                                        "node_attrs": {
                                                                                                                                                                                                                          "clade_membership": {
                                                                                                                                                                                                                            "value": "20E (EU1)"
                                                                                                                                                                                                                          },
                                                                                                                                                                                                                          "div": 16,
                                                                                                                                                                                                                          "custom_location": {
                                                                                                                                                                                                                            "confidence": {
                                                                                                                                                                                                                              "Africa": 0.0010185670778134035,
                                                                                                                                                                                                                              "Asia": 0.004399639138819585,
                                                                                                                                                                                                                              "Europe": 0.9917759021649033,
                                                                                                                                                                                                                              "South America": 0.0023593263919162383
                                                                                                                                                                                                                            },
                                                                                                                                                                                                                            "entropy": 0.057027428351978604,
                                                                                                                                                                                                                            "value": "Europe"
                                                                                                                                                                                                                          },
                                                                                                                                                                                                                          "num_date": {
                                                                                                                                                                                                                            "confidence": [
                                                                                                                                                                                                                              2020.7181949694818,
                                                                                                                                                                                                                              2020.7390710382513
                                                                                                                                                                                                                            ],
                                                                                                                                                                                                                            "value": 2020.7390710382513
                                                                                                                                                                                                                          },
                                                                                                                                                                                                                          "subclade_membership": {
                                                                                                                                                                                                                            "value": "20E (EU1)"
                                                                                                                                                                                                                          }
                                                                                                                                                                                                                        }
                                                                                                                                                                                                                      },
                                                                                                                                                                                                                      {
                                                                                                                                                                                                                        "branch_attrs": {
                                                                                                                                                                                                                          "mutations": {}
                                                                                                                                                                                                                        },
                                                                                                                                                                                                                        "children": [
                                                                                                                                                                                                                          {
                                                                                                                                                                                                                            "branch_attrs": {
                                                                                                                                                                                                                              "labels": {
                                                                                                                                                                                                                                "aa": "ORF1b: G2510C"
                                                                                                                                                                                                                              },
                                                                                                                                                                                                                              "mutations": {
                                                                                                                                                                                                                                "ORF1b": [
                                                                                                                                                                                                                                  "G2510C"
                                                                                                                                                                                                                                ],
                                                                                                                                                                                                                                "nuc": [
                                                                                                                                                                                                                                  "G20995T"
                                                                                                                                                                                                                                ]
                                                                                                                                                                                                                              }
                                                                                                                                                                                                                            },
                                                                                                                                                                                                                            "children": [
                                                                                                                                                                                                                              {
                                                                                                                                                                                                                                "branch_attrs": {
                                                                                                                                                                                                                                  "labels": {
                                                                                                                                                                                                                                    "aa": "ORF9b: R13L"
                                                                                                                                                                                                                                  },
                                                                                                                                                                                                                                  "mutations": {
                                                                                                                                                                                                                                    "ORF9b": [
                                                                                                                                                                                                                                      "R13L"
                                                                                                                                                                                                                                    ],
                                                                                                                                                                                                                                    "nuc": [
                                                                                                                                                                                                                                      "C6781T",
                                                                                                                                                                                                                                      "G28321T",
                                                                                                                                                                                                                                      "A29782T"
                                                                                                                                                                                                                                    ]
                                                                                                                                                                                                                                  }
                                                                                                                                                                                                                                },
                                                                                                                                                                                                                                "name": "Lithuania/ID1218/2020",
                                                                                                                                                                                                                                "node_attrs": {

                                                                                                                                                                                                                                  "author": {
                                                                                                                                                                                                                                    "author": "Gytis Dudas et al",
                                                                                                                                                                                                                                    "value": "Gytis Dudas et al"
                                                                                                                                                                                                                                  },
                                                                                                                                                                                                                                  "clade_membership": {
                                                                                                                                                                                                                                    "value": "20E (EU1)"
                                                                                                                                                                                                                                  },
                                                                                                                                                                                                                                  "country": {
                                                                                                                                                                                                                                    "value": "Europe"
                                                                                                                                                                                                                                  },
                                                                                                                                                                                                                                  "div": 19,
                                                                                                                                                                                                                                  "division": {
                                                                                                                                                                                                                                    "value": "Europe"
                                                                                                                                                                                                                                  },
                                                                                                                                                                                                                                  "division_exposure": {
                                                                                                                                                                                                                                    "value": "Europe"
                                                                                                                                                                                                                                  },
                                                                                                                                                                                                                                  "gisaid_epi_isl": {
                                                                                                                                                                                                                                    "value": "EPI_ISL_1005225"
                                                                                                                                                                                                                                  },
                                                                                                                                                                                                                                  "host": {
                                                                                                                                                                                                                                    "value": "Human"
                                                                                                                                                                                                                                  },
                                                                                                                                                                                                                                  "custom_location": {
                                                                                                                                                                                                                                    "confidence": {
                                                                                                                                                                                                                                      "Europe": 1.0
                                                                                                                                                                                                                                    },
                                                                                                                                                                                                                                    "entropy": -1.000088900581841e-12,
                                                                                                                                                                                                                                    "value": "Europe"
                                                                                                                                                                                                                                  },
                                                                                                                                                                                                                                  "num_date": {
                                                                                                                                                                                                                                    "confidence": [
                                                                                                                                                                                                                                      2020.8756830601094,
                                                                                                                                                                                                                                      2020.8756830601094
                                                                                                                                                                                                                                    ],
                                                                                                                                                                                                                                    "value": 2020.8756830601094
                                                                                                                                                                                                                                  },
                                                                                                                                                                                                                                  "originating_lab": {
                                                                                                                                                                                                                                    "value": "Vilnius university hospital Santaros Klinikos, Center of Laboratory Medicine"
                                                                                                                                                                                                                                  },
                                                                                                                                                                                                                                  "pangolin_lineage": {
                                                                                                                                                                                                                                    "value": "B.1.177"
                                                                                                                                                                                                                                  },
                                                                                                                                                                                                                                  "recency": {
                                                                                                                                                                                                                                    "value": "One month ago"
                                                                                                                                                                                                                                  },
                                                                                                                                                                                                                                  "region": {
                                                                                                                                                                                                                                    "value": "Europe"
                                                                                                                                                                                                                                  },
                                                                                                                                                                                                                                  "region_exposure": {
                                                                                                                                                                                                                                    "value": "Europe"
                                                                                                                                                                                                                                  },

                                                                                                                                                                                                                                  "subclade_membership": {
                                                                                                                                                                                                                                    "value": "20E (EU1)"
                                                                                                                                                                                                                                  },
                                                                                                                                                                                                                                  "submitting_lab": {
                                                                                                                                                                                                                                    "value": "Vilnius university hospital Santaros Klinikos, Center of Laboratory Medicine"
                                                                                                                                                                                                                                  },
                                                                                                                                                                                                                                  "url": "https://www.gisaid.org"
                                                                                                                                                                                                                                }
                                                                                                                                                                                                                              },
                                                                                                                                                                                                                              {
                                                                                                                                                                                                                                "branch_attrs": {
                                                                                                                                                                                                                                  "labels": {
                                                                                                                                                                                                                                    "aa": "ORF9b: P39L"
                                                                                                                                                                                                                                  },
                                                                                                                                                                                                                                  "mutations": {
                                                                                                                                                                                                                                    "ORF9b": [
                                                                                                                                                                                                                                      "P39L"
                                                                                                                                                                                                                                    ],
                                                                                                                                                                                                                                    "nuc": [
                                                                                                                                                                                                                                      "G17280T",
                                                                                                                                                                                                                                      "C28399T"
                                                                                                                                                                                                                                    ]
                                                                                                                                                                                                                                  }
                                                                                                                                                                                                                                },
                                                                                                                                                                                                                                "name": "Lithuania/ID7541/2021",
                                                                                                                                                                                                                                "node_attrs": {

                                                                                                                                                                                                                                  "author": {
                                                                                                                                                                                                                                    "author": "Gytis Dudas et al",
                                                                                                                                                                                                                                    "value": "Gytis Dudas et al"
                                                                                                                                                                                                                                  },
                                                                                                                                                                                                                                  "clade_membership": {
                                                                                                                                                                                                                                    "value": "20E (EU1)"
                                                                                                                                                                                                                                  },
                                                                                                                                                                                                                                  "country": {
                                                                                                                                                                                                                                    "value": "Europe"
                                                                                                                                                                                                                                  },
                                                                                                                                                                                                                                  "div": 18,
                                                                                                                                                                                                                                  "division": {
                                                                                                                                                                                                                                    "value": "Europe"
                                                                                                                                                                                                                                  },
                                                                                                                                                                                                                                  "division_exposure": {
                                                                                                                                                                                                                                    "value": "Europe"
                                                                                                                                                                                                                                  },
                                                                                                                                                                                                                                  "gisaid_epi_isl": {
                                                                                                                                                                                                                                    "value": "EPI_ISL_1005431"
                                                                                                                                                                                                                                  },
                                                                                                                                                                                                                                  "host": {
                                                                                                                                                                                                                                    "value": "Human"
                                                                                                                                                                                                                                  },
                                                                                                                                                                                                                                  "custom_location": {
                                                                                                                                                                                                                                    "confidence": {
                                                                                                                                                                                                                                      "Europe": 1.0
                                                                                                                                                                                                                                    },
                                                                                                                                                                                                                                    "entropy": -1.000088900581841e-12,
                                                                                                                                                                                                                                    "value": "Europe"
                                                                                                                                                                                                                                  },
                                                                                                                                                                                                                                  "num_date": {
                                                                                                                                                                                                                                    "confidence": [
                                                                                                                                                                                                                                      2021.0479452054794,
                                                                                                                                                                                                                                      2021.0479452054794
                                                                                                                                                                                                                                    ],
                                                                                                                                                                                                                                    "value": 2021.0479452054794
                                                                                                                                                                                                                                  },
                                                                                                                                                                                                                                  "originating_lab": {
                                                                                                                                                                                                                                    "value": "Vilnius university hospital Santaros Klinikos, Center of Laboratory Medicine"
                                                                                                                                                                                                                                  },
                                                                                                                                                                                                                                  "pangolin_lineage": {
                                                                                                                                                                                                                                    "value": "B.1.177"
                                                                                                                                                                                                                                  },
                                                                                                                                                                                                                                  "recency": {
                                                                                                                                                                                                                                    "value": "One month ago"
                                                                                                                                                                                                                                  },
                                                                                                                                                                                                                                  "region": {
                                                                                                                                                                                                                                    "value": "Europe"
                                                                                                                                                                                                                                  },
                                                                                                                                                                                                                                  "region_exposure": {
                                                                                                                                                                                                                                    "value": "Europe"
                                                                                                                                                                                                                                  },

                                                                                                                                                                                                                                  "subclade_membership": {
                                                                                                                                                                                                                                    "value": "20E (EU1)"
                                                                                                                                                                                                                                  },
                                                                                                                                                                                                                                  "submitting_lab": {
                                                                                                                                                                                                                                    "value": "Vilnius university hospital Santaros Klinikos, Center of Laboratory Medicine"
                                                                                                                                                                                                                                  },
                                                                                                                                                                                                                                  "url": "https://www.gisaid.org"
                                                                                                                                                                                                                                }
                                                                                                                                                                                                                              }
                                                                                                                                                                                                                            ],
                                                                                                                                                                                                                            "name": "NODE_0001000",
                                                                                                                                                                                                                            "node_attrs": {
                                                                                                                                                                                                                              "clade_membership": {
                                                                                                                                                                                                                                "value": "20E (EU1)"
                                                                                                                                                                                                                              },
                                                                                                                                                                                                                              "div": 16,
                                                                                                                                                                                                                              "custom_location": {
                                                                                                                                                                                                                                "confidence": {
                                                                                                                                                                                                                                  "Asia": 0.0034288092001865667,
                                                                                                                                                                                                                                  "Europe": 0.9932826155381548,
                                                                                                                                                                                                                                  "South America": 0.002008415258990169
                                                                                                                                                                                                                                },
                                                                                                                                                                                                                                "entropy": 0.048167497976378086,
                                                                                                                                                                                                                                "value": "Europe"
                                                                                                                                                                                                                              },
                                                                                                                                                                                                                              "num_date": {
                                                                                                                                                                                                                                "confidence": [
                                                                                                                                                                                                                                  2020.7552970930224,
                                                                                                                                                                                                                                  2020.8531784962222
                                                                                                                                                                                                                                ],
                                                                                                                                                                                                                                "value": 2020.8057079378211
                                                                                                                                                                                                                              },
                                                                                                                                                                                                                              "subclade_membership": {
                                                                                                                                                                                                                                "value": "20E (EU1)"
                                                                                                                                                                                                                              }
                                                                                                                                                                                                                            }
                                                                                                                                                                                                                          },
                                                                                                                                                                                                                          {
                                                                                                                                                                                                                            "branch_attrs": {
                                                                                                                                                                                                                              "mutations": {}
                                                                                                                                                                                                                            },
                                                                                                                                                                                                                            "children": [
                                                                                                                                                                                                                              {
                                                                                                                                                                                                                                "branch_attrs": {
                                                                                                                                                                                                                                  "mutations": {
                                                                                                                                                                                                                                    "nuc": [
                                                                                                                                                                                                                                      "C583T"
                                                                                                                                                                                                                                    ]
                                                                                                                                                                                                                                  }
                                                                                                                                                                                                                                },
                                                                                                                                                                                                                                "name": "Iceland/4032/2020",
                                                                                                                                                                                                                                "node_attrs": {

                                                                                                                                                                                                                                  "author": {
                                                                                                                                                                                                                                    "author": "Daniel F Gudbjartsson et al",
                                                                                                                                                                                                                                    "value": "Daniel F Gudbjartsson et al"
                                                                                                                                                                                                                                  },
                                                                                                                                                                                                                                  "clade_membership": {
                                                                                                                                                                                                                                    "value": "20E (EU1)"
                                                                                                                                                                                                                                  },
                                                                                                                                                                                                                                  "country": {
                                                                                                                                                                                                                                    "value": "Europe"
                                                                                                                                                                                                                                  },
                                                                                                                                                                                                                                  "div": 16,
                                                                                                                                                                                                                                  "division": {
                                                                                                                                                                                                                                    "value": "Europe"
                                                                                                                                                                                                                                  },
                                                                                                                                                                                                                                  "division_exposure": {
                                                                                                                                                                                                                                    "value": "Europe"
                                                                                                                                                                                                                                  },
                                                                                                                                                                                                                                  "gisaid_epi_isl": {
                                                                                                                                                                                                                                    "value": "EPI_ISL_827728"
                                                                                                                                                                                                                                  },
                                                                                                                                                                                                                                  "host": {
                                                                                                                                                                                                                                    "value": "Human"
                                                                                                                                                                                                                                  },
                                                                                                                                                                                                                                  "custom_location": {
                                                                                                                                                                                                                                    "confidence": {
                                                                                                                                                                                                                                      "Europe": 1.0
                                                                                                                                                                                                                                    },
                                                                                                                                                                                                                                    "entropy": -1.000088900581841e-12,
                                                                                                                                                                                                                                    "value": "Europe"
                                                                                                                                                                                                                                  },
                                                                                                                                                                                                                                  "num_date": {
                                                                                                                                                                                                                                    "confidence": [
                                                                                                                                                                                                                                      2020.8319672131147,
                                                                                                                                                                                                                                      2020.8319672131147
                                                                                                                                                                                                                                    ],
                                                                                                                                                                                                                                    "value": 2020.8319672131147
                                                                                                                                                                                                                                  },
                                                                                                                                                                                                                                  "originating_lab": {
                                                                                                                                                                                                                                    "value": "deCODE genetics"
                                                                                                                                                                                                                                  },
                                                                                                                                                                                                                                  "pangolin_lineage": {
                                                                                                                                                                                                                                    "value": "B.1.177"
                                                                                                                                                                                                                                  },
                                                                                                                                                                                                                                  "recency": {
                                                                                                                                                                                                                                    "value": "Older"
                                                                                                                                                                                                                                  },
                                                                                                                                                                                                                                  "region": {
                                                                                                                                                                                                                                    "value": "Europe"
                                                                                                                                                                                                                                  },
                                                                                                                                                                                                                                  "region_exposure": {
                                                                                                                                                                                                                                    "value": "Europe"
                                                                                                                                                                                                                                  },

                                                                                                                                                                                                                                  "subclade_membership": {
                                                                                                                                                                                                                                    "value": "20E (EU1)"
                                                                                                                                                                                                                                  },
                                                                                                                                                                                                                                  "submitting_lab": {
                                                                                                                                                                                                                                    "value": "deCODE genetics"
                                                                                                                                                                                                                                  },
                                                                                                                                                                                                                                  "url": "https://www.gisaid.org"
                                                                                                                                                                                                                                }
                                                                                                                                                                                                                              },
                                                                                                                                                                                                                              {
                                                                                                                                                                                                                                "branch_attrs": {
                                                                                                                                                                                                                                  "mutations": {}
                                                                                                                                                                                                                                },
                                                                                                                                                                                                                                "children": [
                                                                                                                                                                                                                                  {
                                                                                                                                                                                                                                    "branch_attrs": {
                                                                                                                                                                                                                                      "labels": {
                                                                                                                                                                                                                                        "aa": "ORF1a: V3976F; ORF1b: K1383R"
                                                                                                                                                                                                                                      },
                                                                                                                                                                                                                                      "mutations": {
                                                                                                                                                                                                                                        "ORF1a": [
                                                                                                                                                                                                                                          "V3976F"
                                                                                                                                                                                                                                        ],
                                                                                                                                                                                                                                        "ORF1b": [
                                                                                                                                                                                                                                          "K1383R"
                                                                                                                                                                                                                                        ],
                                                                                                                                                                                                                                        "nuc": [
                                                                                                                                                                                                                                          "C1912T",
                                                                                                                                                                                                                                          "C11173T",
                                                                                                                                                                                                                                          "G12191T",
                                                                                                                                                                                                                                          "A17615G"
                                                                                                                                                                                                                                        ]
                                                                                                                                                                                                                                      }
                                                                                                                                                                                                                                    },
                                                                                                                                                                                                                                    "name": "Iceland/3339/2021",
                                                                                                                                                                                                                                    "node_attrs": {

                                                                                                                                                                                                                                      "author": {
                                                                                                                                                                                                                                        "author": "Daniel F Gudbjartsson et al",
                                                                                                                                                                                                                                        "value": "Daniel F Gudbjartsson et al"
                                                                                                                                                                                                                                      },
                                                                                                                                                                                                                                      "clade_membership": {
                                                                                                                                                                                                                                        "value": "20E (EU1)"
                                                                                                                                                                                                                                      },
                                                                                                                                                                                                                                      "country": {
                                                                                                                                                                                                                                        "value": "Europe"
                                                                                                                                                                                                                                      },
                                                                                                                                                                                                                                      "div": 19,
                                                                                                                                                                                                                                      "division": {
                                                                                                                                                                                                                                        "value": "Europe"
                                                                                                                                                                                                                                      },
                                                                                                                                                                                                                                      "division_exposure": {
                                                                                                                                                                                                                                        "value": "Europe"
                                                                                                                                                                                                                                      },
                                                                                                                                                                                                                                      "gisaid_epi_isl": {
                                                                                                                                                                                                                                        "value": "EPI_ISL_827031"
                                                                                                                                                                                                                                      },
                                                                                                                                                                                                                                      "host": {
                                                                                                                                                                                                                                        "value": "Human"
                                                                                                                                                                                                                                      },
                                                                                                                                                                                                                                      "custom_location": {
                                                                                                                                                                                                                                        "confidence": {
                                                                                                                                                                                                                                          "Europe": 1.0
                                                                                                                                                                                                                                        },
                                                                                                                                                                                                                                        "entropy": -1.000088900581841e-12,
                                                                                                                                                                                                                                        "value": "Europe"
                                                                                                                                                                                                                                      },
                                                                                                                                                                                                                                      "num_date": {
                                                                                                                                                                                                                                        "confidence": [
                                                                                                                                                                                                                                          2021.0123287671233,
                                                                                                                                                                                                                                          2021.0123287671233
                                                                                                                                                                                                                                        ],
                                                                                                                                                                                                                                        "value": 2021.0123287671233
                                                                                                                                                                                                                                      },
                                                                                                                                                                                                                                      "originating_lab": {
                                                                                                                                                                                                                                        "value": "deCODE genetics"
                                                                                                                                                                                                                                      },
                                                                                                                                                                                                                                      "pangolin_lineage": {
                                                                                                                                                                                                                                        "value": "B.1.177"
                                                                                                                                                                                                                                      },
                                                                                                                                                                                                                                      "recency": {
                                                                                                                                                                                                                                        "value": "Older"
                                                                                                                                                                                                                                      },
                                                                                                                                                                                                                                      "region": {
                                                                                                                                                                                                                                        "value": "Europe"
                                                                                                                                                                                                                                      },
                                                                                                                                                                                                                                      "region_exposure": {
                                                                                                                                                                                                                                        "value": "Europe"
                                                                                                                                                                                                                                      },

                                                                                                                                                                                                                                      "subclade_membership": {
                                                                                                                                                                                                                                        "value": "20E (EU1)"
                                                                                                                                                                                                                                      },
                                                                                                                                                                                                                                      "submitting_lab": {
                                                                                                                                                                                                                                        "value": "deCODE genetics"
                                                                                                                                                                                                                                      },
                                                                                                                                                                                                                                      "url": "https://www.gisaid.org"
                                                                                                                                                                                                                                    }
                                                                                                                                                                                                                                  },
                                                                                                                                                                                                                                  {
                                                                                                                                                                                                                                    "branch_attrs": {
                                                                                                                                                                                                                                      "mutations": {}
                                                                                                                                                                                                                                    },
                                                                                                                                                                                                                                    "children": [
                                                                                                                                                                                                                                      {
                                                                                                                                                                                                                                        "branch_attrs": {
                                                                                                                                                                                                                                          "labels": {
                                                                                                                                                                                                                                            "aa": "ORF1b: P218L, A1620V"
                                                                                                                                                                                                                                          },
                                                                                                                                                                                                                                          "mutations": {
                                                                                                                                                                                                                                            "ORF1b": [
                                                                                                                                                                                                                                              "P218L",
                                                                                                                                                                                                                                              "A1620V"
                                                                                                                                                                                                                                            ],
                                                                                                                                                                                                                                            "nuc": [
                                                                                                                                                                                                                                              "C14120T",
                                                                                                                                                                                                                                              "C18326T"
                                                                                                                                                                                                                                            ]
                                                                                                                                                                                                                                          }
                                                                                                                                                                                                                                        },
                                                                                                                                                                                                                                        "children": [
                                                                                                                                                                                                                                          {
                                                                                                                                                                                                                                            "branch_attrs": {
                                                                                                                                                                                                                                              "mutations": {}
                                                                                                                                                                                                                                            },
                                                                                                                                                                                                                                            "name": "Lithuania/ID2436/2020",
                                                                                                                                                                                                                                            "node_attrs": {

                                                                                                                                                                                                                                              "author": {
                                                                                                                                                                                                                                                "author": "Ingrida Olendraite et al",
                                                                                                                                                                                                                                                "value": "Ingrida Olendraite et al"
                                                                                                                                                                                                                                              },
                                                                                                                                                                                                                                              "clade_membership": {
                                                                                                                                                                                                                                                "value": "20E (EU1)"
                                                                                                                                                                                                                                              },
                                                                                                                                                                                                                                              "country": {
                                                                                                                                                                                                                                                "value": "Europe"
                                                                                                                                                                                                                                              },
                                                                                                                                                                                                                                              "div": 17,
                                                                                                                                                                                                                                              "division": {
                                                                                                                                                                                                                                                "value": "Europe"
                                                                                                                                                                                                                                              },
                                                                                                                                                                                                                                              "division_exposure": {
                                                                                                                                                                                                                                                "value": "Europe"
                                                                                                                                                                                                                                              },
                                                                                                                                                                                                                                              "gisaid_epi_isl": {
                                                                                                                                                                                                                                                "value": "EPI_ISL_933849"
                                                                                                                                                                                                                                              },
                                                                                                                                                                                                                                              "host": {
                                                                                                                                                                                                                                                "value": "Human"
                                                                                                                                                                                                                                              },
                                                                                                                                                                                                                                              "custom_location": {
                                                                                                                                                                                                                                                "confidence": {
                                                                                                                                                                                                                                                  "Europe": 1.0
                                                                                                                                                                                                                                                },
                                                                                                                                                                                                                                                "entropy": -1.000088900581841e-12,
                                                                                                                                                                                                                                                "value": "Europe"
                                                                                                                                                                                                                                              },
                                                                                                                                                                                                                                              "num_date": {
                                                                                                                                                                                                                                                "confidence": [
                                                                                                                                                                                                                                                  2020.9193989071039,
                                                                                                                                                                                                                                                  2020.9193989071039
                                                                                                                                                                                                                                                ],
                                                                                                                                                                                                                                                "value": 2020.9193989071039
                                                                                                                                                                                                                                              },
                                                                                                                                                                                                                                              "originating_lab": {
                                                                                                                                                                                                                                                "value": "Vilnius university hospital Santaros Klinikos, Center of Laboratory Medicine"
                                                                                                                                                                                                                                              },
                                                                                                                                                                                                                                              "pangolin_lineage": {
                                                                                                                                                                                                                                                "value": "B.1.177"
                                                                                                                                                                                                                                              },
                                                                                                                                                                                                                                              "recency": {
                                                                                                                                                                                                                                                "value": "One month ago"
                                                                                                                                                                                                                                              },
                                                                                                                                                                                                                                              "region": {
                                                                                                                                                                                                                                                "value": "Europe"
                                                                                                                                                                                                                                              },
                                                                                                                                                                                                                                              "region_exposure": {
                                                                                                                                                                                                                                                "value": "Europe"
                                                                                                                                                                                                                                              },

                                                                                                                                                                                                                                              "subclade_membership": {
                                                                                                                                                                                                                                                "value": "20E (EU1)"
                                                                                                                                                                                                                                              },
                                                                                                                                                                                                                                              "submitting_lab": {
                                                                                                                                                                                                                                                "value": "Vilnius university hospital Santaros Klinikos, Center of Laboratory Medicine"
                                                                                                                                                                                                                                              },
                                                                                                                                                                                                                                              "url": "https://www.gisaid.org"
                                                                                                                                                                                                                                            }
                                                                                                                                                                                                                                          },
                                                                                                                                                                                                                                          {
                                                                                                                                                                                                                                            "branch_attrs": {
                                                                                                                                                                                                                                              "mutations": {}
                                                                                                                                                                                                                                            },
                                                                                                                                                                                                                                            "name": "Lithuania/ID3052/2020",
                                                                                                                                                                                                                                            "node_attrs": {

                                                                                                                                                                                                                                              "author": {
                                                                                                                                                                                                                                                "author": "Ingrida Olendraite et al",
                                                                                                                                                                                                                                                "value": "Ingrida Olendraite et al"
                                                                                                                                                                                                                                              },
                                                                                                                                                                                                                                              "clade_membership": {
                                                                                                                                                                                                                                                "value": "20E (EU1)"
                                                                                                                                                                                                                                              },
                                                                                                                                                                                                                                              "country": {
                                                                                                                                                                                                                                                "value": "Europe"
                                                                                                                                                                                                                                              },
                                                                                                                                                                                                                                              "div": 17,
                                                                                                                                                                                                                                              "division": {
                                                                                                                                                                                                                                                "value": "Europe"
                                                                                                                                                                                                                                              },
                                                                                                                                                                                                                                              "division_exposure": {
                                                                                                                                                                                                                                                "value": "Europe"
                                                                                                                                                                                                                                              },
                                                                                                                                                                                                                                              "gisaid_epi_isl": {
                                                                                                                                                                                                                                                "value": "EPI_ISL_934025"
                                                                                                                                                                                                                                              },
                                                                                                                                                                                                                                              "host": {
                                                                                                                                                                                                                                                "value": "Human"
                                                                                                                                                                                                                                              },
                                                                                                                                                                                                                                              "custom_location": {
                                                                                                                                                                                                                                                "confidence": {
                                                                                                                                                                                                                                                  "Europe": 1.0
                                                                                                                                                                                                                                                },
                                                                                                                                                                                                                                                "entropy": -1.000088900581841e-12,
                                                                                                                                                                                                                                                "value": "Europe"
                                                                                                                                                                                                                                              },
                                                                                                                                                                                                                                              "num_date": {
                                                                                                                                                                                                                                                "confidence": [
                                                                                                                                                                                                                                                  2020.9357923497269,
                                                                                                                                                                                                                                                  2020.9357923497269
                                                                                                                                                                                                                                                ],
                                                                                                                                                                                                                                                "value": 2020.9357923497269
                                                                                                                                                                                                                                              },
                                                                                                                                                                                                                                              "originating_lab": {
                                                                                                                                                                                                                                                "value": "Vilnius university hospital Santaros Klinikos, Center of Laboratory Medicine"
                                                                                                                                                                                                                                              },
                                                                                                                                                                                                                                              "pangolin_lineage": {
                                                                                                                                                                                                                                                "value": "B.1.177"
                                                                                                                                                                                                                                              },
                                                                                                                                                                                                                                              "recency": {
                                                                                                                                                                                                                                                "value": "One month ago"
                                                                                                                                                                                                                                              },
                                                                                                                                                                                                                                              "region": {
                                                                                                                                                                                                                                                "value": "Europe"
                                                                                                                                                                                                                                              },
                                                                                                                                                                                                                                              "region_exposure": {
                                                                                                                                                                                                                                                "value": "Europe"
                                                                                                                                                                                                                                              },

                                                                                                                                                                                                                                              "subclade_membership": {
                                                                                                                                                                                                                                                "value": "20E (EU1)"
                                                                                                                                                                                                                                              },
                                                                                                                                                                                                                                              "submitting_lab": {
                                                                                                                                                                                                                                                "value": "Vilnius university hospital Santaros Klinikos, Center of Laboratory Medicine"
                                                                                                                                                                                                                                              },
                                                                                                                                                                                                                                              "url": "https://www.gisaid.org"
                                                                                                                                                                                                                                            }
                                                                                                                                                                                                                                          }
                                                                                                                                                                                                                                        ],
                                                                                                                                                                                                                                        "name": "NODE_0000996",
                                                                                                                                                                                                                                        "node_attrs": {
                                                                                                                                                                                                                                          "clade_membership": {
                                                                                                                                                                                                                                            "value": "20E (EU1)"
                                                                                                                                                                                                                                          },
                                                                                                                                                                                                                                          "div": 17,
                                                                                                                                                                                                                                          "custom_location": {
                                                                                                                                                                                                                                            "confidence": {
                                                                                                                                                                                                                                              "Asia": 0.003349335173894353,
                                                                                                                                                                                                                                              "Europe": 0.9933812714521988,
                                                                                                                                                                                                                                              "South America": 0.0019960385882927148
                                                                                                                                                                                                                                            },
                                                                                                                                                                                                                                            "entropy": 0.047590309168663435,
                                                                                                                                                                                                                                            "value": "Europe"
                                                                                                                                                                                                                                          },
                                                                                                                                                                                                                                          "num_date": {
                                                                                                                                                                                                                                            "confidence": [
                                                                                                                                                                                                                                              2020.8776914381237,
                                                                                                                                                                                                                                              2020.9193989071039
                                                                                                                                                                                                                                            ],
                                                                                                                                                                                                                                            "value": 2020.9193989071039
                                                                                                                                                                                                                                          },
                                                                                                                                                                                                                                          "subclade_membership": {
                                                                                                                                                                                                                                            "value": "20E (EU1)"
                                                                                                                                                                                                                                          }
                                                                                                                                                                                                                                        }
                                                                                                                                                                                                                                      },
                                                                                                                                                                                                                                      {
                                                                                                                                                                                                                                        "branch_attrs": {
                                                                                                                                                                                                                                          "mutations": {}
                                                                                                                                                                                                                                        },
                                                                                                                                                                                                                                        "children": [
                                                                                                                                                                                                                                          {
                                                                                                                                                                                                                                            "branch_attrs": {
                                                                                                                                                                                                                                              "mutations": {}
                                                                                                                                                                                                                                            },
                                                                                                                                                                                                                                            "children": [
                                                                                                                                                                                                                                              {
                                                                                                                                                                                                                                                "branch_attrs": {
                                                                                                                                                                                                                                                  "labels": {
                                                                                                                                                                                                                                                    "aa": "ORF1b: D1565Y"
                                                                                                                                                                                                                                                  },
                                                                                                                                                                                                                                                  "mutations": {
                                                                                                                                                                                                                                                    "ORF1b": [
                                                                                                                                                                                                                                                      "D1565Y"
                                                                                                                                                                                                                                                    ],
                                                                                                                                                                                                                                                    "nuc": [
                                                                                                                                                                                                                                                      "G18160T"
                                                                                                                                                                                                                                                    ]
                                                                                                                                                                                                                                                  }
                                                                                                                                                                                                                                                },
                                                                                                                                                                                                                                                "name": "Lithuania/ID3075/2020",
                                                                                                                                                                                                                                                "node_attrs": {

                                                                                                                                                                                                                                                  "author": {
                                                                                                                                                                                                                                                    "author": "Ingrida Olendraite et al",
                                                                                                                                                                                                                                                    "value": "Ingrida Olendraite et al"
                                                                                                                                                                                                                                                  },
                                                                                                                                                                                                                                                  "clade_membership": {
                                                                                                                                                                                                                                                    "value": "20E (EU1)"
                                                                                                                                                                                                                                                  },
                                                                                                                                                                                                                                                  "country": {
                                                                                                                                                                                                                                                    "value": "Europe"
                                                                                                                                                                                                                                                  },
                                                                                                                                                                                                                                                  "div": 16,
                                                                                                                                                                                                                                                  "division": {
                                                                                                                                                                                                                                                    "value": "Europe"
                                                                                                                                                                                                                                                  },
                                                                                                                                                                                                                                                  "division_exposure": {
                                                                                                                                                                                                                                                    "value": "Europe"
                                                                                                                                                                                                                                                  },
                                                                                                                                                                                                                                                  "gisaid_epi_isl": {
                                                                                                                                                                                                                                                    "value": "EPI_ISL_934032"
                                                                                                                                                                                                                                                  },
                                                                                                                                                                                                                                                  "host": {
                                                                                                                                                                                                                                                    "value": "Human"
                                                                                                                                                                                                                                                  },
                                                                                                                                                                                                                                                  "custom_location": {
                                                                                                                                                                                                                                                    "confidence": {
                                                                                                                                                                                                                                                      "Europe": 1.0
                                                                                                                                                                                                                                                    },
                                                                                                                                                                                                                                                    "entropy": -1.000088900581841e-12,
                                                                                                                                                                                                                                                    "value": "Europe"
                                                                                                                                                                                                                                                  },
                                                                                                                                                                                                                                                  "num_date": {
                                                                                                                                                                                                                                                    "confidence": [
                                                                                                                                                                                                                                                      2020.9357923497269,
                                                                                                                                                                                                                                                      2020.9357923497269
                                                                                                                                                                                                                                                    ],
                                                                                                                                                                                                                                                    "value": 2020.9357923497269
                                                                                                                                                                                                                                                  },
                                                                                                                                                                                                                                                  "originating_lab": {
                                                                                                                                                                                                                                                    "value": "Vilnius university hospital Santaros Klinikos, Center of Laboratory Medicine"
                                                                                                                                                                                                                                                  },
                                                                                                                                                                                                                                                  "pangolin_lineage": {
                                                                                                                                                                                                                                                    "value": "B.1.177"
                                                                                                                                                                                                                                                  },
                                                                                                                                                                                                                                                  "recency": {
                                                                                                                                                                                                                                                    "value": "One month ago"
                                                                                                                                                                                                                                                  },
                                                                                                                                                                                                                                                  "region": {
                                                                                                                                                                                                                                                    "value": "Europe"
                                                                                                                                                                                                                                                  },
                                                                                                                                                                                                                                                  "region_exposure": {
                                                                                                                                                                                                                                                    "value": "Europe"
                                                                                                                                                                                                                                                  },

                                                                                                                                                                                                                                                  "subclade_membership": {
                                                                                                                                                                                                                                                    "value": "20E (EU1)"
                                                                                                                                                                                                                                                  },
                                                                                                                                                                                                                                                  "submitting_lab": {
                                                                                                                                                                                                                                                    "value": "Vilnius university hospital Santaros Klinikos, Center of Laboratory Medicine"
                                                                                                                                                                                                                                                  },
                                                                                                                                                                                                                                                  "url": "https://www.gisaid.org"
                                                                                                                                                                                                                                                }
                                                                                                                                                                                                                                              },
                                                                                                                                                                                                                                              {
                                                                                                                                                                                                                                                "branch_attrs": {
                                                                                                                                                                                                                                                  "mutations": {}
                                                                                                                                                                                                                                                },
                                                                                                                                                                                                                                                "children": [
                                                                                                                                                                                                                                                  {
                                                                                                                                                                                                                                                    "branch_attrs": {
                                                                                                                                                                                                                                                      "mutations": {}
                                                                                                                                                                                                                                                    },
                                                                                                                                                                                                                                                    "name": "Lithuania/ID6972/2021",
                                                                                                                                                                                                                                                    "node_attrs": {

                                                                                                                                                                                                                                                      "author": {
                                                                                                                                                                                                                                                        "author": "Gytis Dudas et al",
                                                                                                                                                                                                                                                        "value": "Gytis Dudas et al"
                                                                                                                                                                                                                                                      },
                                                                                                                                                                                                                                                      "clade_membership": {
                                                                                                                                                                                                                                                        "value": "20E (EU1)"
                                                                                                                                                                                                                                                      },
                                                                                                                                                                                                                                                      "country": {
                                                                                                                                                                                                                                                        "value": "Europe"
                                                                                                                                                                                                                                                      },
                                                                                                                                                                                                                                                      "div": 15,
                                                                                                                                                                                                                                                      "division": {
                                                                                                                                                                                                                                                        "value": "Europe"
                                                                                                                                                                                                                                                      },
                                                                                                                                                                                                                                                      "division_exposure": {
                                                                                                                                                                                                                                                        "value": "Europe"
                                                                                                                                                                                                                                                      },
                                                                                                                                                                                                                                                      "gisaid_epi_isl": {
                                                                                                                                                                                                                                                        "value": "EPI_ISL_1005347"
                                                                                                                                                                                                                                                      },
                                                                                                                                                                                                                                                      "host": {
                                                                                                                                                                                                                                                        "value": "Human"
                                                                                                                                                                                                                                                      },
                                                                                                                                                                                                                                                      "custom_location": {
                                                                                                                                                                                                                                                        "confidence": {
                                                                                                                                                                                                                                                          "Europe": 1.0
                                                                                                                                                                                                                                                        },
                                                                                                                                                                                                                                                        "entropy": -1.000088900581841e-12,
                                                                                                                                                                                                                                                        "value": "Europe"
                                                                                                                                                                                                                                                      },
                                                                                                                                                                                                                                                      "num_date": {
                                                                                                                                                                                                                                                        "confidence": [
                                                                                                                                                                                                                                                          2021.017808219178,
                                                                                                                                                                                                                                                          2021.017808219178
                                                                                                                                                                                                                                                        ],
                                                                                                                                                                                                                                                        "value": 2021.017808219178
                                                                                                                                                                                                                                                      },
                                                                                                                                                                                                                                                      "originating_lab": {
                                                                                                                                                                                                                                                        "value": "Vilnius university hospital Santaros Klinikos, Center of Laboratory Medicine"
                                                                                                                                                                                                                                                      },
                                                                                                                                                                                                                                                      "pangolin_lineage": {
                                                                                                                                                                                                                                                        "value": "B.1.177"
                                                                                                                                                                                                                                                      },
                                                                                                                                                                                                                                                      "recency": {
                                                                                                                                                                                                                                                        "value": "One month ago"
                                                                                                                                                                                                                                                      },
                                                                                                                                                                                                                                                      "region": {
                                                                                                                                                                                                                                                        "value": "Europe"
                                                                                                                                                                                                                                                      },
                                                                                                                                                                                                                                                      "region_exposure": {
                                                                                                                                                                                                                                                        "value": "Europe"
                                                                                                                                                                                                                                                      },

                                                                                                                                                                                                                                                      "subclade_membership": {
                                                                                                                                                                                                                                                        "value": "20E (EU1)"
                                                                                                                                                                                                                                                      },
                                                                                                                                                                                                                                                      "submitting_lab": {
                                                                                                                                                                                                                                                        "value": "Vilnius university hospital Santaros Klinikos, Center of Laboratory Medicine"
                                                                                                                                                                                                                                                      },
                                                                                                                                                                                                                                                      "url": "https://www.gisaid.org"
                                                                                                                                                                                                                                                    }
                                                                                                                                                                                                                                                  },
                                                                                                                                                                                                                                                  {
                                                                                                                                                                                                                                                    "branch_attrs": {
                                                                                                                                                                                                                                                      "labels": {
                                                                                                                                                                                                                                                        "aa": "ORF8: Y42H"
                                                                                                                                                                                                                                                      },
                                                                                                                                                                                                                                                      "mutations": {
                                                                                                                                                                                                                                                        "ORF8": [
                                                                                                                                                                                                                                                          "Y42H"
                                                                                                                                                                                                                                                        ],
                                                                                                                                                                                                                                                        "nuc": [
                                                                                                                                                                                                                                                          "C5413T",
                                                                                                                                                                                                                                                          "T28017C"
                                                                                                                                                                                                                                                        ]
                                                                                                                                                                                                                                                      }
                                                                                                                                                                                                                                                    },
                                                                                                                                                                                                                                                    "name": "Denmark/DCGC-46379/2021",
                                                                                                                                                                                                                                                    "node_attrs": {
                                                                                                                                                                                                                                                      "author": {
                                                                                                                                                                                                                                                        "author": "Danish Covid-19 Genome Consortium et al",
                                                                                                                                                                                                                                                        "value": "Danish Covid-19 Genome Consortium et al"
                                                                                                                                                                                                                                                      },
                                                                                                                                                                                                                                                      "clade_membership": {
                                                                                                                                                                                                                                                        "value": "20E (EU1)"
                                                                                                                                                                                                                                                      },
                                                                                                                                                                                                                                                      "country": {
                                                                                                                                                                                                                                                        "value": "Europe"
                                                                                                                                                                                                                                                      },
                                                                                                                                                                                                                                                      "div": 17,
                                                                                                                                                                                                                                                      "division": {
                                                                                                                                                                                                                                                        "value": "Europe"
                                                                                                                                                                                                                                                      },
                                                                                                                                                                                                                                                      "division_exposure": {
                                                                                                                                                                                                                                                        "value": "Europe"
                                                                                                                                                                                                                                                      },
                                                                                                                                                                                                                                                      "gisaid_epi_isl": {
                                                                                                                                                                                                                                                        "value": "EPI_ISL_1065889"
                                                                                                                                                                                                                                                      },
                                                                                                                                                                                                                                                      "host": {
                                                                                                                                                                                                                                                        "value": "Human"
                                                                                                                                                                                                                                                      },
                                                                                                                                                                                                                                                      "custom_location": {
                                                                                                                                                                                                                                                        "confidence": {
                                                                                                                                                                                                                                                          "Europe": 1.0
                                                                                                                                                                                                                                                        },
                                                                                                                                                                                                                                                        "entropy": -1.000088900581841e-12,
                                                                                                                                                                                                                                                        "value": "Europe"
                                                                                                                                                                                                                                                      },
                                                                                                                                                                                                                                                      "num_date": {
                                                                                                                                                                                                                                                        "confidence": [
                                                                                                                                                                                                                                                          2021.1054794520549,
                                                                                                                                                                                                                                                          2021.1054794520549
                                                                                                                                                                                                                                                        ],
                                                                                                                                                                                                                                                        "value": 2021.1054794520549
                                                                                                                                                                                                                                                      },
                                                                                                                                                                                                                                                      "originating_lab": {
                                                                                                                                                                                                                                                        "value": "Department of Virus and Microbiological Special Diagnostics, Statens Serum Institut, Copenhagen, Denmark"
                                                                                                                                                                                                                                                      },
                                                                                                                                                                                                                                                      "pangolin_lineage": {
                                                                                                                                                                                                                                                        "value": "B.1.177"
                                                                                                                                                                                                                                                      },
                                                                                                                                                                                                                                                      "recency": {
                                                                                                                                                                                                                                                        "value": "One week ago"
                                                                                                                                                                                                                                                      },
                                                                                                                                                                                                                                                      "region": {
                                                                                                                                                                                                                                                        "value": "Europe"
                                                                                                                                                                                                                                                      },
                                                                                                                                                                                                                                                      "region_exposure": {
                                                                                                                                                                                                                                                        "value": "Europe"
                                                                                                                                                                                                                                                      },
                                                                                                                                                                                                                                                      "subclade_membership": {
                                                                                                                                                                                                                                                        "value": "20E (EU1)"
                                                                                                                                                                                                                                                      },
                                                                                                                                                                                                                                                      "submitting_lab": {
                                                                                                                                                                                                                                                        "value": "Aalborg University"
                                                                                                                                                                                                                                                      },
                                                                                                                                                                                                                                                      "url": "https://www.gisaid.org"
                                                                                                                                                                                                                                                    }
                                                                                                                                                                                                                                                  }
                                                                                                                                                                                                                                                ],
                                                                                                                                                                                                                                                "name": "NODE_0001706",
                                                                                                                                                                                                                                                "node_attrs": {
                                                                                                                                                                                                                                                  "clade_membership": {
                                                                                                                                                                                                                                                    "value": "20E (EU1)"
                                                                                                                                                                                                                                                  },
                                                                                                                                                                                                                                                  "div": 15,
                                                                                                                                                                                                                                                  "custom_location": {
                                                                                                                                                                                                                                                    "confidence": {
                                                                                                                                                                                                                                                      "Asia": 0.0032414152088316296,
                                                                                                                                                                                                                                                      "Europe": 0.9935569054922887,
                                                                                                                                                                                                                                                      "South America": 0.0019470853843442878
                                                                                                                                                                                                                                                    },
                                                                                                                                                                                                                                                    "entropy": 0.046532401947245075,
                                                                                                                                                                                                                                                    "value": "Europe"
                                                                                                                                                                                                                                                  },
                                                                                                                                                                                                                                                  "num_date": {
                                                                                                                                                                                                                                                    "confidence": [
                                                                                                                                                                                                                                                      2020.9290774162919,
                                                                                                                                                                                                                                                      2021.017808219178
                                                                                                                                                                                                                                                    ],
                                                                                                                                                                                                                                                    "value": 2020.973983724279
                                                                                                                                                                                                                                                  },
                                                                                                                                                                                                                                                  "subclade_membership": {
                                                                                                                                                                                                                                                    "value": "20E (EU1)"
                                                                                                                                                                                                                                                  }
                                                                                                                                                                                                                                                }
                                                                                                                                                                                                                                              }
                                                                                                                                                                                                                                            ],
                                                                                                                                                                                                                                            "name": "NODE_0001705",
                                                                                                                                                                                                                                            "node_attrs": {
                                                                                                                                                                                                                                              "clade_membership": {
                                                                                                                                                                                                                                                "value": "20E (EU1)"
                                                                                                                                                                                                                                              },
                                                                                                                                                                                                                                              "div": 15,
                                                                                                                                                                                                                                              "custom_location": {
                                                                                                                                                                                                                                                "confidence": {
                                                                                                                                                                                                                                                  "Asia": 0.003904772644766518,
                                                                                                                                                                                                                                                  "Europe": 0.9923951884410054,
                                                                                                                                                                                                                                                  "South America": 0.002286688291576832
                                                                                                                                                                                                                                                },
                                                                                                                                                                                                                                                "entropy": 0.05351367660798147,
                                                                                                                                                                                                                                                "value": "Europe"
                                                                                                                                                                                                                                              },
                                                                                                                                                                                                                                              "num_date": {
                                                                                                                                                                                                                                                "confidence": [
                                                                                                                                                                                                                                                  2020.7676861939808,
                                                                                                                                                                                                                                                  2020.9293668707187
                                                                                                                                                                                                                                                ],
                                                                                                                                                                                                                                                "value": 2020.8947736495559
                                                                                                                                                                                                                                              },
                                                                                                                                                                                                                                              "subclade_membership": {
                                                                                                                                                                                                                                                "value": "20E (EU1)"
                                                                                                                                                                                                                                              }
                                                                                                                                                                                                                                            }
                                                                                                                                                                                                                                          },
                                                                                                                                                                                                                                          {
                                                                                                                                                                                                                                            "branch_attrs": {
                                                                                                                                                                                                                                              "labels": {
                                                                                                                                                                                                                                                "aa": "M: T175M"
                                                                                                                                                                                                                                              },
                                                                                                                                                                                                                                              "mutations": {
                                                                                                                                                                                                                                                "M": [
                                                                                                                                                                                                                                                  "T175M"
                                                                                                                                                                                                                                                ],
                                                                                                                                                                                                                                                "nuc": [
                                                                                                                                                                                                                                                  "C27046T"
                                                                                                                                                                                                                                                ]
                                                                                                                                                                                                                                              }
                                                                                                                                                                                                                                            },
                                                                                                                                                                                                                                            "children": [
                                                                                                                                                                                                                                              {
                                                                                                                                                                                                                                                "branch_attrs": {
                                                                                                                                                                                                                                                  "mutations": {}
                                                                                                                                                                                                                                                },
                                                                                                                                                                                                                                                "name": "Lithuania/ID913/2020",
                                                                                                                                                                                                                                                "node_attrs": {

                                                                                                                                                                                                                                                  "author": {
                                                                                                                                                                                                                                                    "author": "Gytis Dudas et al",
                                                                                                                                                                                                                                                    "value": "Gytis Dudas et al"
                                                                                                                                                                                                                                                  },
                                                                                                                                                                                                                                                  "clade_membership": {
                                                                                                                                                                                                                                                    "value": "20E (EU1)"
                                                                                                                                                                                                                                                  },
                                                                                                                                                                                                                                                  "country": {
                                                                                                                                                                                                                                                    "value": "Europe"
                                                                                                                                                                                                                                                  },
                                                                                                                                                                                                                                                  "div": 16,
                                                                                                                                                                                                                                                  "division": {
                                                                                                                                                                                                                                                    "value": "Europe"
                                                                                                                                                                                                                                                  },
                                                                                                                                                                                                                                                  "division_exposure": {
                                                                                                                                                                                                                                                    "value": "Europe"
                                                                                                                                                                                                                                                  },
                                                                                                                                                                                                                                                  "gisaid_epi_isl": {
                                                                                                                                                                                                                                                    "value": "EPI_ISL_1005223"
                                                                                                                                                                                                                                                  },
                                                                                                                                                                                                                                                  "host": {
                                                                                                                                                                                                                                                    "value": "Human"
                                                                                                                                                                                                                                                  },
                                                                                                                                                                                                                                                  "custom_location": {
                                                                                                                                                                                                                                                    "confidence": {
                                                                                                                                                                                                                                                      "Europe": 1.0
                                                                                                                                                                                                                                                    },
                                                                                                                                                                                                                                                    "entropy": -1.000088900581841e-12,
                                                                                                                                                                                                                                                    "value": "Europe"
                                                                                                                                                                                                                                                  },
                                                                                                                                                                                                                                                  "num_date": {
                                                                                                                                                                                                                                                    "confidence": [
                                                                                                                                                                                                                                                      2020.8620218579235,
                                                                                                                                                                                                                                                      2020.8620218579235
                                                                                                                                                                                                                                                    ],
                                                                                                                                                                                                                                                    "value": 2020.8620218579235
                                                                                                                                                                                                                                                  },
                                                                                                                                                                                                                                                  "originating_lab": {
                                                                                                                                                                                                                                                    "value": "Vilnius university hospital Santaros Klinikos, Center of Laboratory Medicine"
                                                                                                                                                                                                                                                  },
                                                                                                                                                                                                                                                  "pangolin_lineage": {
                                                                                                                                                                                                                                                    "value": "B.1.177"
                                                                                                                                                                                                                                                  },
                                                                                                                                                                                                                                                  "recency": {
                                                                                                                                                                                                                                                    "value": "One month ago"
                                                                                                                                                                                                                                                  },
                                                                                                                                                                                                                                                  "region": {
                                                                                                                                                                                                                                                    "value": "Europe"
                                                                                                                                                                                                                                                  },
                                                                                                                                                                                                                                                  "region_exposure": {
                                                                                                                                                                                                                                                    "value": "Europe"
                                                                                                                                                                                                                                                  },

                                                                                                                                                                                                                                                  "subclade_membership": {
                                                                                                                                                                                                                                                    "value": "20E (EU1)"
                                                                                                                                                                                                                                                  },
                                                                                                                                                                                                                                                  "submitting_lab": {
                                                                                                                                                                                                                                                    "value": "Vilnius university hospital Santaros Klinikos, Center of Laboratory Medicine"
                                                                                                                                                                                                                                                  },
                                                                                                                                                                                                                                                  "url": "https://www.gisaid.org"
                                                                                                                                                                                                                                                }
                                                                                                                                                                                                                                              },
                                                                                                                                                                                                                                              {
                                                                                                                                                                                                                                                "branch_attrs": {
                                                                                                                                                                                                                                                  "mutations": {}
                                                                                                                                                                                                                                                },
                                                                                                                                                                                                                                                "children": [
                                                                                                                                                                                                                                                  {
                                                                                                                                                                                                                                                    "branch_attrs": {
                                                                                                                                                                                                                                                      "mutations": {}
                                                                                                                                                                                                                                                    },
                                                                                                                                                                                                                                                    "name": "Lithuania/ID1297/2020",
                                                                                                                                                                                                                                                    "node_attrs": {

                                                                                                                                                                                                                                                      "author": {
                                                                                                                                                                                                                                                        "author": "Gytis Dudas et al",
                                                                                                                                                                                                                                                        "value": "Gytis Dudas et al"
                                                                                                                                                                                                                                                      },
                                                                                                                                                                                                                                                      "clade_membership": {
                                                                                                                                                                                                                                                        "value": "20E (EU1)"
                                                                                                                                                                                                                                                      },
                                                                                                                                                                                                                                                      "country": {
                                                                                                                                                                                                                                                        "value": "Europe"
                                                                                                                                                                                                                                                      },
                                                                                                                                                                                                                                                      "div": 16,
                                                                                                                                                                                                                                                      "division": {
                                                                                                                                                                                                                                                        "value": "Europe"
                                                                                                                                                                                                                                                      },
                                                                                                                                                                                                                                                      "division_exposure": {
                                                                                                                                                                                                                                                        "value": "Europe"
                                                                                                                                                                                                                                                      },
                                                                                                                                                                                                                                                      "gisaid_epi_isl": {
                                                                                                                                                                                                                                                        "value": "EPI_ISL_1005226"
                                                                                                                                                                                                                                                      },
                                                                                                                                                                                                                                                      "host": {
                                                                                                                                                                                                                                                        "value": "Human"
                                                                                                                                                                                                                                                      },
                                                                                                                                                                                                                                                      "custom_location": {
                                                                                                                                                                                                                                                        "confidence": {
                                                                                                                                                                                                                                                          "Europe": 1.0
                                                                                                                                                                                                                                                        },
                                                                                                                                                                                                                                                        "entropy": -1.000088900581841e-12,
                                                                                                                                                                                                                                                        "value": "Europe"
                                                                                                                                                                                                                                                      },
                                                                                                                                                                                                                                                      "num_date": {
                                                                                                                                                                                                                                                        "confidence": [
                                                                                                                                                                                                                                                          2020.8784153005465,
                                                                                                                                                                                                                                                          2020.8784153005465
                                                                                                                                                                                                                                                        ],
                                                                                                                                                                                                                                                        "value": 2020.8784153005465
                                                                                                                                                                                                                                                      },
                                                                                                                                                                                                                                                      "originating_lab": {
                                                                                                                                                                                                                                                        "value": "Vilnius university hospital Santaros Klinikos, Center of Laboratory Medicine"
                                                                                                                                                                                                                                                      },
                                                                                                                                                                                                                                                      "pangolin_lineage": {
                                                                                                                                                                                                                                                        "value": "B.1.177"
                                                                                                                                                                                                                                                      },
                                                                                                                                                                                                                                                      "recency": {
                                                                                                                                                                                                                                                        "value": "One month ago"
                                                                                                                                                                                                                                                      },
                                                                                                                                                                                                                                                      "region": {
                                                                                                                                                                                                                                                        "value": "Europe"
                                                                                                                                                                                                                                                      },
                                                                                                                                                                                                                                                      "region_exposure": {
                                                                                                                                                                                                                                                        "value": "Europe"
                                                                                                                                                                                                                                                      },

                                                                                                                                                                                                                                                      "subclade_membership": {
                                                                                                                                                                                                                                                        "value": "20E (EU1)"
                                                                                                                                                                                                                                                      },
                                                                                                                                                                                                                                                      "submitting_lab": {
                                                                                                                                                                                                                                                        "value": "Vilnius university hospital Santaros Klinikos, Center of Laboratory Medicine"
                                                                                                                                                                                                                                                      },
                                                                                                                                                                                                                                                      "url": "https://www.gisaid.org"
                                                                                                                                                                                                                                                    }
                                                                                                                                                                                                                                                  },
                                                                                                                                                                                                                                                  {
                                                                                                                                                                                                                                                    "branch_attrs": {
                                                                                                                                                                                                                                                      "mutations": {}
                                                                                                                                                                                                                                                    },
                                                                                                                                                                                                                                                    "children": [
                                                                                                                                                                                                                                                      {
                                                                                                                                                                                                                                                        "branch_attrs": {
                                                                                                                                                                                                                                                          "mutations": {}
                                                                                                                                                                                                                                                        },
                                                                                                                                                                                                                                                        "name": "Lithuania/ID2197/2020",
                                                                                                                                                                                                                                                        "node_attrs": {

                                                                                                                                                                                                                                                          "author": {
                                                                                                                                                                                                                                                            "author": "Gytis Dudas et al",
                                                                                                                                                                                                                                                            "value": "Gytis Dudas et al"
                                                                                                                                                                                                                                                          },
                                                                                                                                                                                                                                                          "clade_membership": {
                                                                                                                                                                                                                                                            "value": "20E (EU1)"
                                                                                                                                                                                                                                                          },
                                                                                                                                                                                                                                                          "country": {
                                                                                                                                                                                                                                                            "value": "Europe"
                                                                                                                                                                                                                                                          },
                                                                                                                                                                                                                                                          "div": 16,
                                                                                                                                                                                                                                                          "division": {
                                                                                                                                                                                                                                                            "value": "Europe"
                                                                                                                                                                                                                                                          },
                                                                                                                                                                                                                                                          "division_exposure": {
                                                                                                                                                                                                                                                            "value": "Europe"
                                                                                                                                                                                                                                                          },
                                                                                                                                                                                                                                                          "gisaid_epi_isl": {
                                                                                                                                                                                                                                                            "value": "EPI_ISL_1005230"
                                                                                                                                                                                                                                                          },
                                                                                                                                                                                                                                                          "host": {
                                                                                                                                                                                                                                                            "value": "Human"
                                                                                                                                                                                                                                                          },
                                                                                                                                                                                                                                                          "custom_location": {
                                                                                                                                                                                                                                                            "confidence": {
                                                                                                                                                                                                                                                              "Europe": 0.9999999999999999
                                                                                                                                                                                                                                                            },
                                                                                                                                                                                                                                                            "entropy": -9.99866855976916e-13,
                                                                                                                                                                                                                                                            "value": "Europe"
                                                                                                                                                                                                                                                          },
                                                                                                                                                                                                                                                          "num_date": {
                                                                                                                                                                                                                                                            "confidence": [
                                                                                                                                                                                                                                                              2020.9139344262296,
                                                                                                                                                                                                                                                              2020.9139344262296
                                                                                                                                                                                                                                                            ],
                                                                                                                                                                                                                                                            "value": 2020.9139344262296
                                                                                                                                                                                                                                                          },
                                                                                                                                                                                                                                                          "originating_lab": {
                                                                                                                                                                                                                                                            "value": "Vilnius university hospital Santaros Klinikos, Center of Laboratory Medicine"
                                                                                                                                                                                                                                                          },
                                                                                                                                                                                                                                                          "pangolin_lineage": {
                                                                                                                                                                                                                                                            "value": "B.1.177"
                                                                                                                                                                                                                                                          },
                                                                                                                                                                                                                                                          "recency": {
                                                                                                                                                                                                                                                            "value": "One month ago"
                                                                                                                                                                                                                                                          },
                                                                                                                                                                                                                                                          "region": {
                                                                                                                                                                                                                                                            "value": "Europe"
                                                                                                                                                                                                                                                          },
                                                                                                                                                                                                                                                          "region_exposure": {
                                                                                                                                                                                                                                                            "value": "Europe"
                                                                                                                                                                                                                                                          },

                                                                                                                                                                                                                                                          "subclade_membership": {
                                                                                                                                                                                                                                                            "value": "20E (EU1)"
                                                                                                                                                                                                                                                          },
                                                                                                                                                                                                                                                          "submitting_lab": {
                                                                                                                                                                                                                                                            "value": "Vilnius university hospital Santaros Klinikos, Center of Laboratory Medicine"
                                                                                                                                                                                                                                                          },
                                                                                                                                                                                                                                                          "url": "https://www.gisaid.org"
                                                                                                                                                                                                                                                        }
                                                                                                                                                                                                                                                      },
                                                                                                                                                                                                                                                      {
                                                                                                                                                                                                                                                        "branch_attrs": {
                                                                                                                                                                                                                                                          "mutations": {}
                                                                                                                                                                                                                                                        },
                                                                                                                                                                                                                                                        "name": "Lithuania/ID1731/2020",
                                                                                                                                                                                                                                                        "node_attrs": {

                                                                                                                                                                                                                                                          "author": {
                                                                                                                                                                                                                                                            "author": "Gytis Dudas et al",
                                                                                                                                                                                                                                                            "value": "Gytis Dudas et al"
                                                                                                                                                                                                                                                          },
                                                                                                                                                                                                                                                          "clade_membership": {
                                                                                                                                                                                                                                                            "value": "20E (EU1)"
                                                                                                                                                                                                                                                          },
                                                                                                                                                                                                                                                          "country": {
                                                                                                                                                                                                                                                            "value": "Europe"
                                                                                                                                                                                                                                                          },
                                                                                                                                                                                                                                                          "div": 16,
                                                                                                                                                                                                                                                          "division": {
                                                                                                                                                                                                                                                            "value": "Europe"
                                                                                                                                                                                                                                                          },
                                                                                                                                                                                                                                                          "division_exposure": {
                                                                                                                                                                                                                                                            "value": "Europe"
                                                                                                                                                                                                                                                          },
                                                                                                                                                                                                                                                          "gisaid_epi_isl": {
                                                                                                                                                                                                                                                            "value": "EPI_ISL_1005227"
                                                                                                                                                                                                                                                          },
                                                                                                                                                                                                                                                          "host": {
                                                                                                                                                                                                                                                            "value": "Human"
                                                                                                                                                                                                                                                          },
                                                                                                                                                                                                                                                          "custom_location": {
                                                                                                                                                                                                                                                            "confidence": {
                                                                                                                                                                                                                                                              "Europe": 0.9999999999999999
                                                                                                                                                                                                                                                            },
                                                                                                                                                                                                                                                            "entropy": -9.99866855976916e-13,
                                                                                                                                                                                                                                                            "value": "Europe"
                                                                                                                                                                                                                                                          },
                                                                                                                                                                                                                                                          "num_date": {
                                                                                                                                                                                                                                                            "confidence": [
                                                                                                                                                                                                                                                              2020.8975409836066,
                                                                                                                                                                                                                                                              2020.8975409836066
                                                                                                                                                                                                                                                            ],
                                                                                                                                                                                                                                                            "value": 2020.8975409836066
                                                                                                                                                                                                                                                          },
                                                                                                                                                                                                                                                          "originating_lab": {
                                                                                                                                                                                                                                                            "value": "Vilnius university hospital Santaros Klinikos, Center of Laboratory Medicine"
                                                                                                                                                                                                                                                          },
                                                                                                                                                                                                                                                          "pangolin_lineage": {
                                                                                                                                                                                                                                                            "value": "B.1.177"
                                                                                                                                                                                                                                                          },
                                                                                                                                                                                                                                                          "recency": {
                                                                                                                                                                                                                                                            "value": "One month ago"
                                                                                                                                                                                                                                                          },
                                                                                                                                                                                                                                                          "region": {
                                                                                                                                                                                                                                                            "value": "Europe"
                                                                                                                                                                                                                                                          },
                                                                                                                                                                                                                                                          "region_exposure": {
                                                                                                                                                                                                                                                            "value": "Europe"
                                                                                                                                                                                                                                                          },

                                                                                                                                                                                                                                                          "subclade_membership": {
                                                                                                                                                                                                                                                            "value": "20E (EU1)"
                                                                                                                                                                                                                                                          },
                                                                                                                                                                                                                                                          "submitting_lab": {
                                                                                                                                                                                                                                                            "value": "Vilnius university hospital Santaros Klinikos, Center of Laboratory Medicine"
                                                                                                                                                                                                                                                          },
                                                                                                                                                                                                                                                          "url": "https://www.gisaid.org"
                                                                                                                                                                                                                                                        }
                                                                                                                                                                                                                                                      }
                                                                                                                                                                                                                                                    ],
                                                                                                                                                                                                                                                    "name": "NODE_0001711",
                                                                                                                                                                                                                                                    "node_attrs": {
                                                                                                                                                                                                                                                      "clade_membership": {
                                                                                                                                                                                                                                                        "value": "20E (EU1)"
                                                                                                                                                                                                                                                      },
                                                                                                                                                                                                                                                      "div": 16,
                                                                                                                                                                                                                                                      "custom_location": {
                                                                                                                                                                                                                                                        "confidence": {
                                                                                                                                                                                                                                                          "Asia": 0.003224244987596758,
                                                                                                                                                                                                                                                          "Europe": 0.993583406855704,
                                                                                                                                                                                                                                                          "South America": 0.0019400727032596345
                                                                                                                                                                                                                                                        },
                                                                                                                                                                                                                                                        "entropy": 0.04637336773911897,
                                                                                                                                                                                                                                                        "value": "Europe"
                                                                                                                                                                                                                                                      },
                                                                                                                                                                                                                                                      "num_date": {
                                                                                                                                                                                                                                                        "confidence": [
                                                                                                                                                                                                                                                          2020.8692510560986,
                                                                                                                                                                                                                                                          2020.8975409836066
                                                                                                                                                                                                                                                        ],
                                                                                                                                                                                                                                                        "value": 2020.8975409836066
                                                                                                                                                                                                                                                      },
                                                                                                                                                                                                                                                      "subclade_membership": {
                                                                                                                                                                                                                                                        "value": "20E (EU1)"
                                                                                                                                                                                                                                                      }
                                                                                                                                                                                                                                                    }
                                                                                                                                                                                                                                                  }
                                                                                                                                                                                                                                                ],
                                                                                                                                                                                                                                                "name": "NODE_0001710",
                                                                                                                                                                                                                                                "node_attrs": {
                                                                                                                                                                                                                                                  "clade_membership": {
                                                                                                                                                                                                                                                    "value": "20E (EU1)"
                                                                                                                                                                                                                                                  },
                                                                                                                                                                                                                                                  "div": 16,
                                                                                                                                                                                                                                                  "custom_location": {
                                                                                                                                                                                                                                                    "confidence": {
                                                                                                                                                                                                                                                      "Asia": 0.0037832283315195267,
                                                                                                                                                                                                                                                      "Europe": 0.9925917845854787,
                                                                                                                                                                                                                                                      "South America": 0.002232081618365009
                                                                                                                                                                                                                                                    },
                                                                                                                                                                                                                                                    "entropy": 0.052359174872692454,
                                                                                                                                                                                                                                                    "value": "Europe"
                                                                                                                                                                                                                                                  },
                                                                                                                                                                                                                                                  "num_date": {
                                                                                                                                                                                                                                                    "confidence": [
                                                                                                                                                                                                                                                      2020.851532159621,
                                                                                                                                                                                                                                                      2020.8784153005465
                                                                                                                                                                                                                                                    ],
                                                                                                                                                                                                                                                    "value": 2020.8771698785756
                                                                                                                                                                                                                                                  },
                                                                                                                                                                                                                                                  "subclade_membership": {
                                                                                                                                                                                                                                                    "value": "20E (EU1)"
                                                                                                                                                                                                                                                  }
                                                                                                                                                                                                                                                }
                                                                                                                                                                                                                                              }
                                                                                                                                                                                                                                            ],
                                                                                                                                                                                                                                            "name": "NODE_0000989",
                                                                                                                                                                                                                                            "node_attrs": {
                                                                                                                                                                                                                                              "clade_membership": {
                                                                                                                                                                                                                                                "value": "20E (EU1)"
                                                                                                                                                                                                                                              },
                                                                                                                                                                                                                                              "div": 16,
                                                                                                                                                                                                                                              "custom_location": {
                                                                                                                                                                                                                                                "confidence": {
                                                                                                                                                                                                                                                  "Asia": 0.003994652968880281,
                                                                                                                                                                                                                                                  "Europe": 0.9922474515152125,
                                                                                                                                                                                                                                                  "South America": 0.0023283363024360817
                                                                                                                                                                                                                                                },
                                                                                                                                                                                                                                                "entropy": 0.05437945432730765,
                                                                                                                                                                                                                                                "value": "Europe"
                                                                                                                                                                                                                                              },
                                                                                                                                                                                                                                              "num_date": {
                                                                                                                                                                                                                                                "confidence": [
                                                                                                                                                                                                                                                  2020.8356067238205,
                                                                                                                                                                                                                                                  2020.8620218579235
                                                                                                                                                                                                                                                ],
                                                                                                                                                                                                                                                "value": 2020.8620218579235
                                                                                                                                                                                                                                              },
                                                                                                                                                                                                                                              "subclade_membership": {
                                                                                                                                                                                                                                                "value": "20E (EU1)"
                                                                                                                                                                                                                                              }
                                                                                                                                                                                                                                            }
                                                                                                                                                                                                                                          }
                                                                                                                                                                                                                                        ],
                                                                                                                                                                                                                                        "name": "NODE_0001704",
                                                                                                                                                                                                                                        "node_attrs": {
                                                                                                                                                                                                                                          "clade_membership": {
                                                                                                                                                                                                                                            "value": "20E (EU1)"
                                                                                                                                                                                                                                          },
                                                                                                                                                                                                                                          "div": 15,
                                                                                                                                                                                                                                          "custom_location": {
                                                                                                                                                                                                                                            "confidence": {
                                                                                                                                                                                                                                              "Africa": 0.00111300273437417,
                                                                                                                                                                                                                                              "Asia": 0.004745915076609659,
                                                                                                                                                                                                                                              "Europe": 0.99094323755797,
                                                                                                                                                                                                                                              "South America": 0.002708120022034814
                                                                                                                                                                                                                                            },
                                                                                                                                                                                                                                            "entropy": 0.061964633564053094,
                                                                                                                                                                                                                                            "value": "Europe"
                                                                                                                                                                                                                                          },
                                                                                                                                                                                                                                          "num_date": {
                                                                                                                                                                                                                                            "confidence": [
                                                                                                                                                                                                                                              2020.803390999151,
                                                                                                                                                                                                                                              2020.852335079237
                                                                                                                                                                                                                                            ],
                                                                                                                                                                                                                                            "value": 2020.8283445071206
                                                                                                                                                                                                                                          },
                                                                                                                                                                                                                                          "subclade_membership": {
                                                                                                                                                                                                                                            "value": "20E (EU1)"
                                                                                                                                                                                                                                          }
                                                                                                                                                                                                                                        }
                                                                                                                                                                                                                                      }
                                                                                                                                                                                                                                    ],
                                                                                                                                                                                                                                    "name": "NODE_0001702",
                                                                                                                                                                                                                                    "node_attrs": {
                                                                                                                                                                                                                                      "clade_membership": {
                                                                                                                                                                                                                                        "value": "20E (EU1)"
                                                                                                                                                                                                                                      },
                                                                                                                                                                                                                                      "div": 15,
                                                                                                                                                                                                                                      "custom_location": {
                                                                                                                                                                                                                                        "confidence": {
                                                                                                                                                                                                                                          "Africa": 0.0011011997001276045,
                                                                                                                                                                                                                                          "Asia": 0.004665100030818771,
                                                                                                                                                                                                                                          "Europe": 0.9910780381963169,
                                                                                                                                                                                                                                          "South America": 0.0026693354271952957
                                                                                                                                                                                                                                        },
                                                                                                                                                                                                                                        "entropy": 0.061195672344179705,
                                                                                                                                                                                                                                        "value": "Europe"
                                                                                                                                                                                                                                      },
                                                                                                                                                                                                                                      "num_date": {
                                                                                                                                                                                                                                        "confidence": [
                                                                                                                                                                                                                                          2020.7843178931078,
                                                                                                                                                                                                                                          2020.841273622074
                                                                                                                                                                                                                                        ],
                                                                                                                                                                                                                                        "value": 2020.8236020349732
                                                                                                                                                                                                                                      },
                                                                                                                                                                                                                                      "subclade_membership": {
                                                                                                                                                                                                                                        "value": "20E (EU1)"
                                                                                                                                                                                                                                      }
                                                                                                                                                                                                                                    }
                                                                                                                                                                                                                                  }
                                                                                                                                                                                                                                ],
                                                                                                                                                                                                                                "name": "NODE_0001701",
                                                                                                                                                                                                                                "node_attrs": {
                                                                                                                                                                                                                                  "clade_membership": {
                                                                                                                                                                                                                                    "value": "20E (EU1)"
                                                                                                                                                                                                                                  },
                                                                                                                                                                                                                                  "div": 15,
                                                                                                                                                                                                                                  "custom_location": {
                                                                                                                                                                                                                                    "confidence": {
                                                                                                                                                                                                                                      "Asia": 0.004035748283093809,
                                                                                                                                                                                                                                      "Europe": 0.9921898137380548,
                                                                                                                                                                                                                                      "South America": 0.0023407297624291725
                                                                                                                                                                                                                                    },
                                                                                                                                                                                                                                    "entropy": 0.054710524038322425,
                                                                                                                                                                                                                                    "value": "Europe"
                                                                                                                                                                                                                                  },
                                                                                                                                                                                                                                  "num_date": {
                                                                                                                                                                                                                                    "confidence": [
                                                                                                                                                                                                                                      2020.7576991236851,
                                                                                                                                                                                                                                      2020.8397248956833
                                                                                                                                                                                                                                    ],
                                                                                                                                                                                                                                    "value": 2020.799517465939
                                                                                                                                                                                                                                  },
                                                                                                                                                                                                                                  "subclade_membership": {
                                                                                                                                                                                                                                    "value": "20E (EU1)"
                                                                                                                                                                                                                                  }
                                                                                                                                                                                                                                }
                                                                                                                                                                                                                              }
                                                                                                                                                                                                                            ],
                                                                                                                                                                                                                            "name": "NODE_0001700",
                                                                                                                                                                                                                            "node_attrs": {
                                                                                                                                                                                                                              "clade_membership": {
                                                                                                                                                                                                                                "value": "20E (EU1)"
                                                                                                                                                                                                                              },
                                                                                                                                                                                                                              "div": 15,
                                                                                                                                                                                                                              "custom_location": {
                                                                                                                                                                                                                                "confidence": {
                                                                                                                                                                                                                                  "Asia": 0.00411379518802968,
                                                                                                                                                                                                                                  "Europe": 0.9920934322937418,
                                                                                                                                                                                                                                  "South America": 0.0023525308417812678
                                                                                                                                                                                                                                },
                                                                                                                                                                                                                                "entropy": 0.055256814572183746,
                                                                                                                                                                                                                                "value": "Europe"
                                                                                                                                                                                                                              },
                                                                                                                                                                                                                              "num_date": {
                                                                                                                                                                                                                                "confidence": [
                                                                                                                                                                                                                                  2020.7373885455786,
                                                                                                                                                                                                                                  2020.825847279003
                                                                                                                                                                                                                                ],
                                                                                                                                                                                                                                "value": 2020.7792227590303
                                                                                                                                                                                                                              },
                                                                                                                                                                                                                              "subclade_membership": {
                                                                                                                                                                                                                                "value": "20E (EU1)"
                                                                                                                                                                                                                              }
                                                                                                                                                                                                                            }
                                                                                                                                                                                                                          }
                                                                                                                                                                                                                        ],
                                                                                                                                                                                                                        "name": "NODE_0001698",
                                                                                                                                                                                                                        "node_attrs": {
                                                                                                                                                                                                                          "clade_membership": {
                                                                                                                                                                                                                            "value": "20E (EU1)"
                                                                                                                                                                                                                          },
                                                                                                                                                                                                                          "div": 15,
                                                                                                                                                                                                                          "custom_location": {
                                                                                                                                                                                                                            "confidence": {
                                                                                                                                                                                                                              "Africa": 0.0011543151969837732,
                                                                                                                                                                                                                              "Asia": 0.005237694223844992,
                                                                                                                                                                                                                              "Europe": 0.9903658660878997,
                                                                                                                                                                                                                              "South America": 0.002751600704752656
                                                                                                                                                                                                                            },
                                                                                                                                                                                                                            "entropy": 0.06511037002889672,
                                                                                                                                                                                                                            "value": "Europe"
                                                                                                                                                                                                                          },
                                                                                                                                                                                                                          "num_date": {
                                                                                                                                                                                                                            "confidence": [
                                                                                                                                                                                                                              2020.7064241978712,
                                                                                                                                                                                                                              2020.8248156554496
                                                                                                                                                                                                                            ],
                                                                                                                                                                                                                            "value": 2020.7448313945804
                                                                                                                                                                                                                          },
                                                                                                                                                                                                                          "subclade_membership": {
                                                                                                                                                                                                                            "value": "20E (EU1)"
                                                                                                                                                                                                                          }
                                                                                                                                                                                                                        }
                                                                                                                                                                                                                      }
                                                                                                                                                                                                                    ],
                                                                                                                                                                                                                    "name": "NODE_0000986",
                                                                                                                                                                                                                    "node_attrs": {
                                                                                                                                                                                                                      "clade_membership": {
                                                                                                                                                                                                                        "value": "20E (EU1)"
                                                                                                                                                                                                                      },
                                                                                                                                                                                                                      "div": 15,
                                                                                                                                                                                                                      "custom_location": {
                                                                                                                                                                                                                        "confidence": {
                                                                                                                                                                                                                          "Africa": 0.0015079301109967094,
                                                                                                                                                                                                                          "Asia": 0.007871642541072744,
                                                                                                                                                                                                                          "Europe": 0.9869798937909163,
                                                                                                                                                                                                                          "South America": 0.0031277957649420494
                                                                                                                                                                                                                        },
                                                                                                                                                                                                                        "entropy": 0.08305020083327881,
                                                                                                                                                                                                                        "value": "Europe"
                                                                                                                                                                                                                      },
                                                                                                                                                                                                                      "num_date": {
                                                                                                                                                                                                                        "confidence": [
                                                                                                                                                                                                                          2020.6787696443066,
                                                                                                                                                                                                                          2020.7358439745465
                                                                                                                                                                                                                        ],
                                                                                                                                                                                                                        "value": 2020.7122498229664
                                                                                                                                                                                                                      },
                                                                                                                                                                                                                      "subclade_membership": {
                                                                                                                                                                                                                        "value": "20E (EU1)"
                                                                                                                                                                                                                      }
                                                                                                                                                                                                                    }
                                                                                                                                                                                                                  },
                                                                                                                                                                                                                  {
                                                                                                                                                                                                                    "branch_attrs": {
                                                                                                                                                                                                                      "mutations": {}
                                                                                                                                                                                                                    },
                                                                                                                                                                                                                    "children": [
                                                                                                                                                                                                                      {
                                                                                                                                                                                                                        "branch_attrs": {
                                                                                                                                                                                                                          "mutations": {
                                                                                                                                                                                                                            "nuc": [
                                                                                                                                                                                                                              "C24334T"
                                                                                                                                                                                                                            ]
                                                                                                                                                                                                                          }
                                                                                                                                                                                                                        },
                                                                                                                                                                                                                        "children": [
                                                                                                                                                                                                                          {
                                                                                                                                                                                                                            "branch_attrs": {
                                                                                                                                                                                                                              "mutations": {}
                                                                                                                                                                                                                            },
                                                                                                                                                                                                                            "children": [
                                                                                                                                                                                                                              {
                                                                                                                                                                                                                                "branch_attrs": {
                                                                                                                                                                                                                                  "labels": {
                                                                                                                                                                                                                                    "aa": "S: Q14R"
                                                                                                                                                                                                                                  },
                                                                                                                                                                                                                                  "mutations": {
                                                                                                                                                                                                                                    "S": [
                                                                                                                                                                                                                                      "Q14R"
                                                                                                                                                                                                                                    ],
                                                                                                                                                                                                                                    "nuc": [
                                                                                                                                                                                                                                      "C7267T",
                                                                                                                                                                                                                                      "T10676C",
                                                                                                                                                                                                                                      "C16887T",
                                                                                                                                                                                                                                      "A21603G",
                                                                                                                                                                                                                                      "G22225T"
                                                                                                                                                                                                                                    ]
                                                                                                                                                                                                                                  }
                                                                                                                                                                                                                                },
                                                                                                                                                                                                                                "name": "Ireland/D-NVRL-21IRL36174/2021",
                                                                                                                                                                                                                                "node_attrs": {
                                                                                                                                                                                                                                  "author": {
                                                                                                                                                                                                                                    "author": "Zoe Yandle et al",
                                                                                                                                                                                                                                    "value": "Zoe Yandle et al"
                                                                                                                                                                                                                                  },
                                                                                                                                                                                                                                  "clade_membership": {
                                                                                                                                                                                                                                    "value": "20E (EU1)"
                                                                                                                                                                                                                                  },
                                                                                                                                                                                                                                  "country": {
                                                                                                                                                                                                                                    "value": "Europe"
                                                                                                                                                                                                                                  },
                                                                                                                                                                                                                                  "div": 20,
                                                                                                                                                                                                                                  "division": {
                                                                                                                                                                                                                                    "value": "Europe"
                                                                                                                                                                                                                                  },
                                                                                                                                                                                                                                  "division_exposure": {
                                                                                                                                                                                                                                    "value": "Europe"
                                                                                                                                                                                                                                  },
                                                                                                                                                                                                                                  "gisaid_epi_isl": {
                                                                                                                                                                                                                                    "value": "EPI_ISL_1055065"
                                                                                                                                                                                                                                  },
                                                                                                                                                                                                                                  "host": {
                                                                                                                                                                                                                                    "value": "Human"
                                                                                                                                                                                                                                  },
                                                                                                                                                                                                                                  "custom_location": {
                                                                                                                                                                                                                                    "confidence": {
                                                                                                                                                                                                                                      "Europe": 1.0
                                                                                                                                                                                                                                    },
                                                                                                                                                                                                                                    "entropy": -1.000088900581841e-12,
                                                                                                                                                                                                                                    "value": "Europe"
                                                                                                                                                                                                                                  },
                                                                                                                                                                                                                                  "num_date": {
                                                                                                                                                                                                                                    "confidence": [
                                                                                                                                                                                                                                      2021.1082191780822,
                                                                                                                                                                                                                                      2021.1082191780822
                                                                                                                                                                                                                                    ],
                                                                                                                                                                                                                                    "value": 2021.1082191780822
                                                                                                                                                                                                                                  },
                                                                                                                                                                                                                                  "originating_lab": {
                                                                                                                                                                                                                                    "value": "National Virus Reference Laboratory"
                                                                                                                                                                                                                                  },
                                                                                                                                                                                                                                  "pangolin_lineage": {
                                                                                                                                                                                                                                    "value": "B.1.177"
                                                                                                                                                                                                                                  },
                                                                                                                                                                                                                                  "recency": {
                                                                                                                                                                                                                                    "value": "One week ago"
                                                                                                                                                                                                                                  },
                                                                                                                                                                                                                                  "region": {
                                                                                                                                                                                                                                    "value": "Europe"
                                                                                                                                                                                                                                  },
                                                                                                                                                                                                                                  "region_exposure": {
                                                                                                                                                                                                                                    "value": "Europe"
                                                                                                                                                                                                                                  },

                                                                                                                                                                                                                                  "subclade_membership": {
                                                                                                                                                                                                                                    "value": "20E (EU1)"
                                                                                                                                                                                                                                  },
                                                                                                                                                                                                                                  "submitting_lab": {
                                                                                                                                                                                                                                    "value": "National Virus Reference Laboratory"
                                                                                                                                                                                                                                  },
                                                                                                                                                                                                                                  "url": "https://www.gisaid.org"
                                                                                                                                                                                                                                }
                                                                                                                                                                                                                              },
                                                                                                                                                                                                                              {
                                                                                                                                                                                                                                "branch_attrs": {
                                                                                                                                                                                                                                  "labels": {
                                                                                                                                                                                                                                    "aa": "ORF1b: D472E"
                                                                                                                                                                                                                                  },
                                                                                                                                                                                                                                  "mutations": {
                                                                                                                                                                                                                                    "ORF1b": [
                                                                                                                                                                                                                                      "D472E"
                                                                                                                                                                                                                                    ],
                                                                                                                                                                                                                                    "nuc": [
                                                                                                                                                                                                                                      "T14883G"
                                                                                                                                                                                                                                    ]
                                                                                                                                                                                                                                  }
                                                                                                                                                                                                                                },
                                                                                                                                                                                                                                "name": "England/LOND-12E44B6/2021",
                                                                                                                                                                                                                                "node_attrs": {
                                                                                                                                                                                                                                  "author": {
                                                                                                                                                                                                                                    "author": "Sergi Castellano et al",
                                                                                                                                                                                                                                    "value": "Sergi Castellano et al"
                                                                                                                                                                                                                                  },
                                                                                                                                                                                                                                  "clade_membership": {
                                                                                                                                                                                                                                    "value": "20E (EU1)"
                                                                                                                                                                                                                                  },
                                                                                                                                                                                                                                  "country": {
                                                                                                                                                                                                                                    "value": "Europe"
                                                                                                                                                                                                                                  },
                                                                                                                                                                                                                                  "div": 16,
                                                                                                                                                                                                                                  "division": {
                                                                                                                                                                                                                                    "value": "Europe"
                                                                                                                                                                                                                                  },
                                                                                                                                                                                                                                  "division_exposure": {
                                                                                                                                                                                                                                    "value": "Europe"
                                                                                                                                                                                                                                  },
                                                                                                                                                                                                                                  "gisaid_epi_isl": {
                                                                                                                                                                                                                                    "value": "EPI_ISL_949817"
                                                                                                                                                                                                                                  },
                                                                                                                                                                                                                                  "host": {
                                                                                                                                                                                                                                    "value": "Human"
                                                                                                                                                                                                                                  },
                                                                                                                                                                                                                                  "custom_location": {
                                                                                                                                                                                                                                    "confidence": {
                                                                                                                                                                                                                                      "Europe": 1.0
                                                                                                                                                                                                                                    },
                                                                                                                                                                                                                                    "entropy": -1.000088900581841e-12,
                                                                                                                                                                                                                                    "value": "Europe"
                                                                                                                                                                                                                                  },
                                                                                                                                                                                                                                  "num_date": {
                                                                                                                                                                                                                                    "confidence": [
                                                                                                                                                                                                                                      2021.0863013698631,
                                                                                                                                                                                                                                      2021.0863013698631
                                                                                                                                                                                                                                    ],
                                                                                                                                                                                                                                    "value": 2021.0863013698631
                                                                                                                                                                                                                                  },
                                                                                                                                                                                                                                  "originating_lab": {
                                                                                                                                                                                                                                    "value": "University College London, Great Ormond Street Hospital for Children NHS Foundation Trust, Imperial College Healthcare NHS Trust"
                                                                                                                                                                                                                                  },
                                                                                                                                                                                                                                  "pangolin_lineage": {
                                                                                                                                                                                                                                    "value": "B.1.177"
                                                                                                                                                                                                                                  },
                                                                                                                                                                                                                                  "recency": {
                                                                                                                                                                                                                                    "value": "One month ago"
                                                                                                                                                                                                                                  },
                                                                                                                                                                                                                                  "region": {
                                                                                                                                                                                                                                    "value": "Europe"
                                                                                                                                                                                                                                  },
                                                                                                                                                                                                                                  "region_exposure": {
                                                                                                                                                                                                                                    "value": "Europe"
                                                                                                                                                                                                                                  },
                                                                                                                                                                                                                                  "subclade_membership": {
                                                                                                                                                                                                                                    "value": "20E (EU1)"
                                                                                                                                                                                                                                  },
                                                                                                                                                                                                                                  "submitting_lab": {
                                                                                                                                                                                                                                    "value": "COVID-19 Genomics UK (COG-UK) Consortium"
                                                                                                                                                                                                                                  },
                                                                                                                                                                                                                                  "url": "https://www.gisaid.org"
                                                                                                                                                                                                                                }
                                                                                                                                                                                                                              }
                                                                                                                                                                                                                            ],
                                                                                                                                                                                                                            "name": "NODE_0001715",
                                                                                                                                                                                                                            "node_attrs": {
                                                                                                                                                                                                                              "clade_membership": {
                                                                                                                                                                                                                                "value": "20E (EU1)"
                                                                                                                                                                                                                              },
                                                                                                                                                                                                                              "div": 15,
                                                                                                                                                                                                                              "custom_location": {
                                                                                                                                                                                                                                "confidence": {
                                                                                                                                                                                                                                  "Asia": 0.007366382902224087,
                                                                                                                                                                                                                                  "Europe": 0.989024472940983,
                                                                                                                                                                                                                                  "South America": 0.002243483375196644
                                                                                                                                                                                                                                },
                                                                                                                                                                                                                                "entropy": 0.07087685189660735,
                                                                                                                                                                                                                                "value": "Europe"
                                                                                                                                                                                                                              },
                                                                                                                                                                                                                              "num_date": {
                                                                                                                                                                                                                                "confidence": [
                                                                                                                                                                                                                                  2020.6830916518927,
                                                                                                                                                                                                                                  2021.0027982184818
                                                                                                                                                                                                                                ],
                                                                                                                                                                                                                                "value": 2020.9612679419156
                                                                                                                                                                                                                              },
                                                                                                                                                                                                                              "subclade_membership": {
                                                                                                                                                                                                                                "value": "20E (EU1)"
                                                                                                                                                                                                                              }
                                                                                                                                                                                                                            }
                                                                                                                                                                                                                          },
                                                                                                                                                                                                                          {
                                                                                                                                                                                                                            "branch_attrs": {
                                                                                                                                                                                                                              "mutations": {
                                                                                                                                                                                                                                "nuc": [
                                                                                                                                                                                                                                  "A11533G",
                                                                                                                                                                                                                                  "T26424C"
                                                                                                                                                                                                                                ]
                                                                                                                                                                                                                              }
                                                                                                                                                                                                                            },
                                                                                                                                                                                                                            "children": [
                                                                                                                                                                                                                              {
                                                                                                                                                                                                                                "branch_attrs": {
                                                                                                                                                                                                                                  "labels": {
                                                                                                                                                                                                                                    "aa": "N: A398V; ORF1a: T2684I"
                                                                                                                                                                                                                                  },
                                                                                                                                                                                                                                  "mutations": {
                                                                                                                                                                                                                                    "N": [
                                                                                                                                                                                                                                      "A398V"
                                                                                                                                                                                                                                    ],
                                                                                                                                                                                                                                    "ORF1a": [
                                                                                                                                                                                                                                      "T2684I"
                                                                                                                                                                                                                                    ],
                                                                                                                                                                                                                                    "nuc": [
                                                                                                                                                                                                                                      "C6433T",
                                                                                                                                                                                                                                      "C8316T",
                                                                                                                                                                                                                                      "C29466T",
                                                                                                                                                                                                                                      "T29809C"
                                                                                                                                                                                                                                    ]
                                                                                                                                                                                                                                  }
                                                                                                                                                                                                                                },
                                                                                                                                                                                                                                "name": "Singapore/1412/2020",
                                                                                                                                                                                                                                "node_attrs": {

                                                                                                                                                                                                                                  "author": {
                                                                                                                                                                                                                                    "author": "Tze Minn Mak et al",
                                                                                                                                                                                                                                    "value": "Tze Minn Mak et al"
                                                                                                                                                                                                                                  },
                                                                                                                                                                                                                                  "clade_membership": {
                                                                                                                                                                                                                                    "value": "20E (EU1)"
                                                                                                                                                                                                                                  },
                                                                                                                                                                                                                                  "country": {
                                                                                                                                                                                                                                    "value": "Asia"
                                                                                                                                                                                                                                  },
                                                                                                                                                                                                                                  "div": 21,
                                                                                                                                                                                                                                  "division": {
                                                                                                                                                                                                                                    "value": "Asia"
                                                                                                                                                                                                                                  },
                                                                                                                                                                                                                                  "division_exposure": {
                                                                                                                                                                                                                                    "value": "Asia"
                                                                                                                                                                                                                                  },
                                                                                                                                                                                                                                  "gisaid_epi_isl": {
                                                                                                                                                                                                                                    "value": "EPI_ISL_654810"
                                                                                                                                                                                                                                  },
                                                                                                                                                                                                                                  "host": {
                                                                                                                                                                                                                                    "value": "Human"
                                                                                                                                                                                                                                  },
                                                                                                                                                                                                                                  "custom_location": {
                                                                                                                                                                                                                                    "confidence": {
                                                                                                                                                                                                                                      "Asia": 1.0
                                                                                                                                                                                                                                    },
                                                                                                                                                                                                                                    "entropy": -1.000088900581841e-12,
                                                                                                                                                                                                                                    "value": "Asia"
                                                                                                                                                                                                                                  },
                                                                                                                                                                                                                                  "num_date": {
                                                                                                                                                                                                                                    "confidence": [
                                                                                                                                                                                                                                      2020.872950819672,
                                                                                                                                                                                                                                      2020.872950819672
                                                                                                                                                                                                                                    ],
                                                                                                                                                                                                                                    "value": 2020.872950819672
                                                                                                                                                                                                                                  },
                                                                                                                                                                                                                                  "originating_lab": {
                                                                                                                                                                                                                                    "value": "National Public Health Laboratory, National Centre for Infectious Diseases"
                                                                                                                                                                                                                                  },
                                                                                                                                                                                                                                  "pangolin_lineage": {
                                                                                                                                                                                                                                    "value": "B.1.177"
                                                                                                                                                                                                                                  },
                                                                                                                                                                                                                                  "recency": {
                                                                                                                                                                                                                                    "value": "Older"
                                                                                                                                                                                                                                  },
                                                                                                                                                                                                                                  "region": {
                                                                                                                                                                                                                                    "value": "Asia"
                                                                                                                                                                                                                                  },
                                                                                                                                                                                                                                  "region_exposure": {
                                                                                                                                                                                                                                    "value": "Asia"
                                                                                                                                                                                                                                  },

                                                                                                                                                                                                                                  "subclade_membership": {
                                                                                                                                                                                                                                    "value": "20E (EU1)"
                                                                                                                                                                                                                                  },
                                                                                                                                                                                                                                  "submitting_lab": {
                                                                                                                                                                                                                                    "value": "National Public Health Laboratory, National Centre for Infectious Diseases"
                                                                                                                                                                                                                                  },
                                                                                                                                                                                                                                  "url": "https://www.gisaid.org"
                                                                                                                                                                                                                                }
                                                                                                                                                                                                                              },
                                                                                                                                                                                                                              {
                                                                                                                                                                                                                                "branch_attrs": {
                                                                                                                                                                                                                                  "labels": {
                                                                                                                                                                                                                                    "aa": "ORF1b: L629F"
                                                                                                                                                                                                                                  },
                                                                                                                                                                                                                                  "mutations": {
                                                                                                                                                                                                                                    "ORF1b": [
                                                                                                                                                                                                                                      "L629F"
                                                                                                                                                                                                                                    ],
                                                                                                                                                                                                                                    "nuc": [
                                                                                                                                                                                                                                      "C15352T"
                                                                                                                                                                                                                                    ]
                                                                                                                                                                                                                                  }
                                                                                                                                                                                                                                },
                                                                                                                                                                                                                                "name": "Australia/WA453/2020",
                                                                                                                                                                                                                                "node_attrs": {
                                                                                                                                                                                                                                  "author": {
                                                                                                                                                                                                                                    "author": "PathWest Laboratory Medicine WA Microbial Surveillance Unit et al",
                                                                                                                                                                                                                                    "value": "PathWest Laboratory Medicine WA Microbial Surveillance Unit et al"
                                                                                                                                                                                                                                  },
                                                                                                                                                                                                                                  "clade_membership": {
                                                                                                                                                                                                                                    "value": "20E (EU1)"
                                                                                                                                                                                                                                  },
                                                                                                                                                                                                                                  "country": {
                                                                                                                                                                                                                                    "value": "Oceania"
                                                                                                                                                                                                                                  },
                                                                                                                                                                                                                                  "div": 18,
                                                                                                                                                                                                                                  "division": {
                                                                                                                                                                                                                                    "value": "Oceania"
                                                                                                                                                                                                                                  },
                                                                                                                                                                                                                                  "division_exposure": {
                                                                                                                                                                                                                                    "value": "Oceania"
                                                                                                                                                                                                                                  },
                                                                                                                                                                                                                                  "gisaid_epi_isl": {
                                                                                                                                                                                                                                    "value": "EPI_ISL_708747"
                                                                                                                                                                                                                                  },
                                                                                                                                                                                                                                  "host": {
                                                                                                                                                                                                                                    "value": "Human"
                                                                                                                                                                                                                                  },
                                                                                                                                                                                                                                  "custom_location": {
                                                                                                                                                                                                                                    "confidence": {
                                                                                                                                                                                                                                      "Oceania": 0.9999999999999999
                                                                                                                                                                                                                                    },
                                                                                                                                                                                                                                    "entropy": -9.99866855976916e-13,
                                                                                                                                                                                                                                    "value": "Oceania"
                                                                                                                                                                                                                                  },
                                                                                                                                                                                                                                  "num_date": {
                                                                                                                                                                                                                                    "confidence": [
                                                                                                                                                                                                                                      2020.8292349726776,
                                                                                                                                                                                                                                      2020.8292349726776
                                                                                                                                                                                                                                    ],
                                                                                                                                                                                                                                    "value": 2020.8292349726776
                                                                                                                                                                                                                                  },
                                                                                                                                                                                                                                  "originating_lab": {
                                                                                                                                                                                                                                    "value": "PathWest Laboratory Medicine WA"
                                                                                                                                                                                                                                  },
                                                                                                                                                                                                                                  "pangolin_lineage": {
                                                                                                                                                                                                                                    "value": "B.1.177"
                                                                                                                                                                                                                                  },
                                                                                                                                                                                                                                  "recency": {
                                                                                                                                                                                                                                    "value": "Older"
                                                                                                                                                                                                                                  },
                                                                                                                                                                                                                                  "region": {
                                                                                                                                                                                                                                    "value": "Oceania"
                                                                                                                                                                                                                                  },
                                                                                                                                                                                                                                  "region_exposure": {
                                                                                                                                                                                                                                    "value": "Oceania"
                                                                                                                                                                                                                                  },
                                                                                                                                                                                                                                  "subclade_membership": {
                                                                                                                                                                                                                                    "value": "20E (EU1)"
                                                                                                                                                                                                                                  },
                                                                                                                                                                                                                                  "submitting_lab": {
                                                                                                                                                                                                                                    "value": "PathWest Laboratory Medicine WA Microbial Surveillance Unit"
                                                                                                                                                                                                                                  },
                                                                                                                                                                                                                                  "url": "https://www.gisaid.org"
                                                                                                                                                                                                                                }
                                                                                                                                                                                                                              },
                                                                                                                                                                                                                              {
                                                                                                                                                                                                                                "branch_attrs": {
                                                                                                                                                                                                                                  "mutations": {}
                                                                                                                                                                                                                                },
                                                                                                                                                                                                                                "children": [
                                                                                                                                                                                                                                  {
                                                                                                                                                                                                                                    "branch_attrs": {
                                                                                                                                                                                                                                      "labels": {
                                                                                                                                                                                                                                        "aa": "ORF1b: P2633S"
                                                                                                                                                                                                                                      },
                                                                                                                                                                                                                                      "mutations": {
                                                                                                                                                                                                                                        "ORF1b": [
                                                                                                                                                                                                                                          "P2633S"
                                                                                                                                                                                                                                        ],
                                                                                                                                                                                                                                        "nuc": [
                                                                                                                                                                                                                                          "C21364T",
                                                                                                                                                                                                                                          "A28070G"
                                                                                                                                                                                                                                        ]
                                                                                                                                                                                                                                      }
                                                                                                                                                                                                                                    },
                                                                                                                                                                                                                                    "name": "Poland/Pomorskie_MWB_37/2021",
                                                                                                                                                                                                                                    "node_attrs": {

                                                                                                                                                                                                                                      "author": {
                                                                                                                                                                                                                                        "author": "Lukasz Rabalski et al",
                                                                                                                                                                                                                                        "value": "Lukasz Rabalski et al"
                                                                                                                                                                                                                                      },
                                                                                                                                                                                                                                      "clade_membership": {
                                                                                                                                                                                                                                        "value": "20E (EU1)"
                                                                                                                                                                                                                                      },
                                                                                                                                                                                                                                      "country": {
                                                                                                                                                                                                                                        "value": "Europe"
                                                                                                                                                                                                                                      },
                                                                                                                                                                                                                                      "div": 19,
                                                                                                                                                                                                                                      "division": {
                                                                                                                                                                                                                                        "value": "Europe"
                                                                                                                                                                                                                                      },
                                                                                                                                                                                                                                      "division_exposure": {
                                                                                                                                                                                                                                        "value": "Europe"
                                                                                                                                                                                                                                      },
                                                                                                                                                                                                                                      "gisaid_epi_isl": {
                                                                                                                                                                                                                                        "value": "EPI_ISL_906736"
                                                                                                                                                                                                                                      },
                                                                                                                                                                                                                                      "host": {
                                                                                                                                                                                                                                        "value": "Human"
                                                                                                                                                                                                                                      },
                                                                                                                                                                                                                                      "custom_location": {
                                                                                                                                                                                                                                        "confidence": {
                                                                                                                                                                                                                                          "Europe": 1.0
                                                                                                                                                                                                                                        },
                                                                                                                                                                                                                                        "entropy": -1.000088900581841e-12,
                                                                                                                                                                                                                                        "value": "Europe"
                                                                                                                                                                                                                                      },
                                                                                                                                                                                                                                      "num_date": {
                                                                                                                                                                                                                                        "confidence": [
                                                                                                                                                                                                                                          2021.0342465753424,
                                                                                                                                                                                                                                          2021.0342465753424
                                                                                                                                                                                                                                        ],
                                                                                                                                                                                                                                        "value": 2021.0342465753424
                                                                                                                                                                                                                                      },
                                                                                                                                                                                                                                      "originating_lab": {
                                                                                                                                                                                                                                        "value": "Laboratory of Molecular Biology, Diagnostyka sp. z o.o."
                                                                                                                                                                                                                                      },
                                                                                                                                                                                                                                      "pangolin_lineage": {
                                                                                                                                                                                                                                        "value": "B.1.177"
                                                                                                                                                                                                                                      },
                                                                                                                                                                                                                                      "recency": {
                                                                                                                                                                                                                                        "value": "Older"
                                                                                                                                                                                                                                      },
                                                                                                                                                                                                                                      "region": {
                                                                                                                                                                                                                                        "value": "Europe"
                                                                                                                                                                                                                                      },
                                                                                                                                                                                                                                      "region_exposure": {
                                                                                                                                                                                                                                        "value": "Europe"
                                                                                                                                                                                                                                      },

                                                                                                                                                                                                                                      "subclade_membership": {
                                                                                                                                                                                                                                        "value": "20E (EU1)"
                                                                                                                                                                                                                                      },
                                                                                                                                                                                                                                      "submitting_lab": {
                                                                                                                                                                                                                                        "value": "Laboratory of Recombinant Vaccines"
                                                                                                                                                                                                                                      },
                                                                                                                                                                                                                                      "url": "https://www.gisaid.org"
                                                                                                                                                                                                                                    }
                                                                                                                                                                                                                                  },
                                                                                                                                                                                                                                  {
                                                                                                                                                                                                                                    "branch_attrs": {
                                                                                                                                                                                                                                      "labels": {
                                                                                                                                                                                                                                        "aa": "N: A218T; ORF1a: P971L"
                                                                                                                                                                                                                                      },
                                                                                                                                                                                                                                      "mutations": {
                                                                                                                                                                                                                                        "N": [
                                                                                                                                                                                                                                          "A218T"
                                                                                                                                                                                                                                        ],
                                                                                                                                                                                                                                        "ORF1a": [
                                                                                                                                                                                                                                          "P971L"
                                                                                                                                                                                                                                        ],
                                                                                                                                                                                                                                        "nuc": [
                                                                                                                                                                                                                                          "C3177T",
                                                                                                                                                                                                                                          "G28925A"
                                                                                                                                                                                                                                        ]
                                                                                                                                                                                                                                      }
                                                                                                                                                                                                                                    },
                                                                                                                                                                                                                                    "name": "NorthMacedonia/31331/2021",
                                                                                                                                                                                                                                    "node_attrs": {

                                                                                                                                                                                                                                      "author": {
                                                                                                                                                                                                                                        "author": "Aleksandar J. Dimovski et al",
                                                                                                                                                                                                                                        "value": "Aleksandar J. Dimovski et al"
                                                                                                                                                                                                                                      },
                                                                                                                                                                                                                                      "clade_membership": {
                                                                                                                                                                                                                                        "value": "20E (EU1)"
                                                                                                                                                                                                                                      },
                                                                                                                                                                                                                                      "country": {
                                                                                                                                                                                                                                        "value": "Europe"
                                                                                                                                                                                                                                      },
                                                                                                                                                                                                                                      "div": 19,
                                                                                                                                                                                                                                      "division": {
                                                                                                                                                                                                                                        "value": "Europe"
                                                                                                                                                                                                                                      },
                                                                                                                                                                                                                                      "division_exposure": {
                                                                                                                                                                                                                                        "value": "Europe"
                                                                                                                                                                                                                                      },
                                                                                                                                                                                                                                      "gisaid_epi_isl": {
                                                                                                                                                                                                                                        "value": "EPI_ISL_1011754"
                                                                                                                                                                                                                                      },
                                                                                                                                                                                                                                      "host": {
                                                                                                                                                                                                                                        "value": "Human"
                                                                                                                                                                                                                                      },
                                                                                                                                                                                                                                      "custom_location": {
                                                                                                                                                                                                                                        "confidence": {
                                                                                                                                                                                                                                          "Europe": 1.0
                                                                                                                                                                                                                                        },
                                                                                                                                                                                                                                        "entropy": -1.000088900581841e-12,
                                                                                                                                                                                                                                        "value": "Europe"
                                                                                                                                                                                                                                      },
                                                                                                                                                                                                                                      "num_date": {
                                                                                                                                                                                                                                        "confidence": [
                                                                                                                                                                                                                                          2021.031506849315,
                                                                                                                                                                                                                                          2021.031506849315
                                                                                                                                                                                                                                        ],
                                                                                                                                                                                                                                        "value": 2021.031506849315
                                                                                                                                                                                                                                      },
                                                                                                                                                                                                                                      "originating_lab": {
                                                                                                                                                                                                                                        "value": "General Hospital - Veles"
                                                                                                                                                                                                                                      },
                                                                                                                                                                                                                                      "pangolin_lineage": {
                                                                                                                                                                                                                                        "value": "B.1.177"
                                                                                                                                                                                                                                      },
                                                                                                                                                                                                                                      "recency": {
                                                                                                                                                                                                                                        "value": "One month ago"
                                                                                                                                                                                                                                      },
                                                                                                                                                                                                                                      "region": {
                                                                                                                                                                                                                                        "value": "Europe"
                                                                                                                                                                                                                                      },
                                                                                                                                                                                                                                      "region_exposure": {
                                                                                                                                                                                                                                        "value": "Europe"
                                                                                                                                                                                                                                      },

                                                                                                                                                                                                                                      "subclade_membership": {
                                                                                                                                                                                                                                        "value": "20E (EU1)"
                                                                                                                                                                                                                                      },
                                                                                                                                                                                                                                      "submitting_lab": {
                                                                                                                                                                                                                                        "value": "Research Center for Genetic Engineering and Biotechnology \"Georgi D. Efremov\u201d , Macedonian Academy of Sciences and Arts"
                                                                                                                                                                                                                                      },
                                                                                                                                                                                                                                      "url": "https://www.gisaid.org"
                                                                                                                                                                                                                                    }
                                                                                                                                                                                                                                  }
                                                                                                                                                                                                                                ],
                                                                                                                                                                                                                                "name": "NODE_0001717",
                                                                                                                                                                                                                                "node_attrs": {
                                                                                                                                                                                                                                  "clade_membership": {
                                                                                                                                                                                                                                    "value": "20E (EU1)"
                                                                                                                                                                                                                                  },
                                                                                                                                                                                                                                  "div": 17,
                                                                                                                                                                                                                                  "custom_location": {
                                                                                                                                                                                                                                    "confidence": {
                                                                                                                                                                                                                                      "Africa": 0.0010143153536079706,
                                                                                                                                                                                                                                      "Asia": 0.02125147343387831,
                                                                                                                                                                                                                                      "Europe": 0.974452627939272,
                                                                                                                                                                                                                                      "South America": 0.0026685448592651236
                                                                                                                                                                                                                                    },
                                                                                                                                                                                                                                    "entropy": 0.13491682702013347,
                                                                                                                                                                                                                                    "value": "Europe"
                                                                                                                                                                                                                                  },
                                                                                                                                                                                                                                  "num_date": {
                                                                                                                                                                                                                                    "confidence": [
                                                                                                                                                                                                                                      2020.814185858002,
                                                                                                                                                                                                                                      2021.031506849315
                                                                                                                                                                                                                                    ],
                                                                                                                                                                                                                                    "value": 2020.8290885415274
                                                                                                                                                                                                                                  },
                                                                                                                                                                                                                                  "subclade_membership": {
                                                                                                                                                                                                                                    "value": "20E (EU1)"
                                                                                                                                                                                                                                  }
                                                                                                                                                                                                                                }
                                                                                                                                                                                                                              }
                                                                                                                                                                                                                            ],
                                                                                                                                                                                                                            "name": "NODE_0000983",
                                                                                                                                                                                                                            "node_attrs": {
                                                                                                                                                                                                                              "clade_membership": {
                                                                                                                                                                                                                                "value": "20E (EU1)"
                                                                                                                                                                                                                              },
                                                                                                                                                                                                                              "div": 17,
                                                                                                                                                                                                                              "custom_location": {
                                                                                                                                                                                                                                "confidence": {
                                                                                                                                                                                                                                  "Asia": 0.13478504573850666,
                                                                                                                                                                                                                                  "Europe": 0.8561962076562525,
                                                                                                                                                                                                                                  "Oceania": 0.00474117471689143,
                                                                                                                                                                                                                                  "South America": 0.0035656114016109665
                                                                                                                                                                                                                                },
                                                                                                                                                                                                                                "entropy": 0.4540729191544306,
                                                                                                                                                                                                                                "value": "Europe"
                                                                                                                                                                                                                              },
                                                                                                                                                                                                                              "num_date": {
                                                                                                                                                                                                                                "confidence": [
                                                                                                                                                                                                                                  2020.76084590085,
                                                                                                                                                                                                                                  2020.8292349726776
                                                                                                                                                                                                                                ],
                                                                                                                                                                                                                                "value": 2020.8094590804585
                                                                                                                                                                                                                              },
                                                                                                                                                                                                                              "subclade_membership": {
                                                                                                                                                                                                                                "value": "20E (EU1)"
                                                                                                                                                                                                                              }
                                                                                                                                                                                                                            }
                                                                                                                                                                                                                          }
                                                                                                                                                                                                                        ],
                                                                                                                                                                                                                        "name": "NODE_0000981",
                                                                                                                                                                                                                        "node_attrs": {
                                                                                                                                                                                                                          "clade_membership": {
                                                                                                                                                                                                                            "value": "20E (EU1)"
                                                                                                                                                                                                                          },
                                                                                                                                                                                                                          "div": 15,
                                                                                                                                                                                                                          "custom_location": {
                                                                                                                                                                                                                            "confidence": {
                                                                                                                                                                                                                              "Africa": 0.0013472335928551734,
                                                                                                                                                                                                                              "Asia": 0.03385955988403718,
                                                                                                                                                                                                                              "Europe": 0.9603712691986334,
                                                                                                                                                                                                                              "South America": 0.00370076097482464
                                                                                                                                                                                                                            },
                                                                                                                                                                                                                            "entropy": 0.18890259623488712,
                                                                                                                                                                                                                            "value": "Europe"
                                                                                                                                                                                                                          },
                                                                                                                                                                                                                          "num_date": {
                                                                                                                                                                                                                            "confidence": [
                                                                                                                                                                                                                              2020.6642588312034,
                                                                                                                                                                                                                              2020.8162071450083
                                                                                                                                                                                                                            ],
                                                                                                                                                                                                                            "value": 2020.7676821179348
                                                                                                                                                                                                                          },
                                                                                                                                                                                                                          "subclade_membership": {
                                                                                                                                                                                                                            "value": "20E (EU1)"
                                                                                                                                                                                                                          }
                                                                                                                                                                                                                        }
                                                                                                                                                                                                                      },
                                                                                                                                                                                                                      {
                                                                                                                                                                                                                        "branch_attrs": {
                                                                                                                                                                                                                          "mutations": {}
                                                                                                                                                                                                                        },
                                                                                                                                                                                                                        "children": [
                                                                                                                                                                                                                          {
                                                                                                                                                                                                                            "branch_attrs": {
                                                                                                                                                                                                                              "mutations": {
                                                                                                                                                                                                                                "nuc": [
                                                                                                                                                                                                                                  "C15480T"
                                                                                                                                                                                                                                ]
                                                                                                                                                                                                                              }
                                                                                                                                                                                                                            },
                                                                                                                                                                                                                            "children": [
                                                                                                                                                                                                                              {
                                                                                                                                                                                                                                "branch_attrs": {
                                                                                                                                                                                                                                  "mutations": {}
                                                                                                                                                                                                                                },
                                                                                                                                                                                                                                "name": "Finland/7LS5D11/2020",
                                                                                                                                                                                                                                "node_attrs": {

                                                                                                                                                                                                                                  "author": {
                                                                                                                                                                                                                                    "author": "Teemu Smura et al",
                                                                                                                                                                                                                                    "value": "Teemu Smura et al B"
                                                                                                                                                                                                                                  },
                                                                                                                                                                                                                                  "clade_membership": {
                                                                                                                                                                                                                                    "value": "20E (EU1)"
                                                                                                                                                                                                                                  },
                                                                                                                                                                                                                                  "country": {
                                                                                                                                                                                                                                    "value": "Europe"
                                                                                                                                                                                                                                  },
                                                                                                                                                                                                                                  "div": 15,
                                                                                                                                                                                                                                  "division": {
                                                                                                                                                                                                                                    "value": "Europe"
                                                                                                                                                                                                                                  },
                                                                                                                                                                                                                                  "division_exposure": {
                                                                                                                                                                                                                                    "value": "Europe"
                                                                                                                                                                                                                                  },
                                                                                                                                                                                                                                  "gisaid_epi_isl": {
                                                                                                                                                                                                                                    "value": "EPI_ISL_756039"
                                                                                                                                                                                                                                  },
                                                                                                                                                                                                                                  "host": {
                                                                                                                                                                                                                                    "value": "Human"
                                                                                                                                                                                                                                  },
                                                                                                                                                                                                                                  "custom_location": {
                                                                                                                                                                                                                                    "confidence": {
                                                                                                                                                                                                                                      "Europe": 1.0
                                                                                                                                                                                                                                    },
                                                                                                                                                                                                                                    "entropy": -1.000088900581841e-12,
                                                                                                                                                                                                                                    "value": "Europe"
                                                                                                                                                                                                                                  },
                                                                                                                                                                                                                                  "num_date": {
                                                                                                                                                                                                                                    "confidence": [
                                                                                                                                                                                                                                      2020.766393442623,
                                                                                                                                                                                                                                      2020.766393442623
                                                                                                                                                                                                                                    ],
                                                                                                                                                                                                                                    "value": 2020.766393442623
                                                                                                                                                                                                                                  },
                                                                                                                                                                                                                                  "originating_lab": {
                                                                                                                                                                                                                                    "value": "Department of Virology and Immunology, University of Helsinki and Helsinki University Hospital, Huslab Finland"
                                                                                                                                                                                                                                  },
                                                                                                                                                                                                                                  "pangolin_lineage": {
                                                                                                                                                                                                                                    "value": "B.1.177"
                                                                                                                                                                                                                                  },
                                                                                                                                                                                                                                  "recency": {
                                                                                                                                                                                                                                    "value": "Older"
                                                                                                                                                                                                                                  },
                                                                                                                                                                                                                                  "region": {
                                                                                                                                                                                                                                    "value": "Europe"
                                                                                                                                                                                                                                  },
                                                                                                                                                                                                                                  "region_exposure": {
                                                                                                                                                                                                                                    "value": "Europe"
                                                                                                                                                                                                                                  },

                                                                                                                                                                                                                                  "subclade_membership": {
                                                                                                                                                                                                                                    "value": "20E (EU1)"
                                                                                                                                                                                                                                  },
                                                                                                                                                                                                                                  "submitting_lab": {
                                                                                                                                                                                                                                    "value": "Department of Virology, Faculty of Medicine, University of Helsinki, Helsinki, Finland"
                                                                                                                                                                                                                                  },
                                                                                                                                                                                                                                  "url": "https://www.gisaid.org"
                                                                                                                                                                                                                                }
                                                                                                                                                                                                                              },
                                                                                                                                                                                                                              {
                                                                                                                                                                                                                                "branch_attrs": {
                                                                                                                                                                                                                                  "mutations": {}
                                                                                                                                                                                                                                },
                                                                                                                                                                                                                                "children": [
                                                                                                                                                                                                                                  {
                                                                                                                                                                                                                                    "branch_attrs": {
                                                                                                                                                                                                                                      "labels": {
                                                                                                                                                                                                                                        "aa": "ORF1b: E735D"
                                                                                                                                                                                                                                      },
                                                                                                                                                                                                                                      "mutations": {
                                                                                                                                                                                                                                        "ORF1b": [
                                                                                                                                                                                                                                          "E735D"
                                                                                                                                                                                                                                        ],
                                                                                                                                                                                                                                        "nuc": [
                                                                                                                                                                                                                                          "G15672T"
                                                                                                                                                                                                                                        ]
                                                                                                                                                                                                                                      }
                                                                                                                                                                                                                                    },
                                                                                                                                                                                                                                    "name": "HongKong/HKU-201216-292/2020",
                                                                                                                                                                                                                                    "node_attrs": {
                                                                                                                                                                                                                                      "author": {
                                                                                                                                                                                                                                        "author": "Kelvin K.W. To et al",
                                                                                                                                                                                                                                        "value": "Kelvin K.W. To et al"
                                                                                                                                                                                                                                      },
                                                                                                                                                                                                                                      "clade_membership": {
                                                                                                                                                                                                                                        "value": "20E (EU1)"
                                                                                                                                                                                                                                      },
                                                                                                                                                                                                                                      "country": {
                                                                                                                                                                                                                                        "value": "Asia"
                                                                                                                                                                                                                                      },
```
