## Supplementary Data 2 for "Emergence of the novel SARS-CoV-2 lineage P.4.1 and massive spread of P.2 in South Brazil": ncov_CVL_RS_South_America_14Abr2021.json (part 26 of 64)

```
                                                                                                                                                                                                                                      "div": 16,
                                                                                                                                                                                                                                      "division": {
                                                                                                                                                                                                                                        "value": "Asia"
                                                                                                                                                                                                                                      },
                                                                                                                                                                                                                                      "division_exposure": {
                                                                                                                                                                                                                                        "value": "Asia"
                                                                                                                                                                                                                                      },
                                                                                                                                                                                                                                      "gisaid_epi_isl": {
                                                                                                                                                                                                                                        "value": "EPI_ISL_1034446"
                                                                                                                                                                                                                                      },
                                                                                                                                                                                                                                      "host": {
                                                                                                                                                                                                                                        "value": "Human"
                                                                                                                                                                                                                                      },
                                                                                                                                                                                                                                      "custom_location": {
                                                                                                                                                                                                                                        "confidence": {
                                                                                                                                                                                                                                          "Asia": 1.0
                                                                                                                                                                                                                                        },
                                                                                                                                                                                                                                        "entropy": -1.000088900581841e-12,
                                                                                                                                                                                                                                        "value": "Asia"
                                                                                                                                                                                                                                      },
                                                                                                                                                                                                                                      "num_date": {
                                                                                                                                                                                                                                        "confidence": [
                                                                                                                                                                                                                                          2020.8374316939892,
                                                                                                                                                                                                                                          2020.8374316939892
                                                                                                                                                                                                                                        ],
                                                                                                                                                                                                                                        "value": 2020.8374316939892
                                                                                                                                                                                                                                      },
                                                                                                                                                                                                                                      "originating_lab": {
                                                                                                                                                                                                                                        "value": "Department of Microbiology, The University of Hong Kong"
                                                                                                                                                                                                                                      },
                                                                                                                                                                                                                                      "pangolin_lineage": {
                                                                                                                                                                                                                                        "value": "B.1.177"
                                                                                                                                                                                                                                      },
                                                                                                                                                                                                                                      "recency": {
                                                                                                                                                                                                                                        "value": "One week ago"
                                                                                                                                                                                                                                      },
                                                                                                                                                                                                                                      "region": {
                                                                                                                                                                                                                                        "value": "Asia"
                                                                                                                                                                                                                                      },
                                                                                                                                                                                                                                      "region_exposure": {
                                                                                                                                                                                                                                        "value": "Asia"
                                                                                                                                                                                                                                      },
                                                                                                                                                                                                                                      "subclade_membership": {
                                                                                                                                                                                                                                        "value": "20E (EU1)"
                                                                                                                                                                                                                                      },
                                                                                                                                                                                                                                      "submitting_lab": {
                                                                                                                                                                                                                                        "value": "Department of Microbiology, The University of Hong Kong"
                                                                                                                                                                                                                                      },
                                                                                                                                                                                                                                      "url": "https://www.gisaid.org"
                                                                                                                                                                                                                                    }
                                                                                                                                                                                                                                  },
                                                                                                                                                                                                                                  {
                                                                                                                                                                                                                                    "branch_attrs": {
                                                                                                                                                                                                                                      "mutations": {}
                                                                                                                                                                                                                                    },
                                                                                                                                                                                                                                    "children": [
                                                                                                                                                                                                                                      {
                                                                                                                                                                                                                                        "branch_attrs": {
                                                                                                                                                                                                                                          "mutations": {}
                                                                                                                                                                                                                                        },
                                                                                                                                                                                                                                        "name": "Norway/4965/2020",
                                                                                                                                                                                                                                        "node_attrs": {
                                                                                                                                                                                                                                          "author": {
                                                                                                                                                                                                                                            "author": "Kathrine Stene-Johansen et al",
                                                                                                                                                                                                                                            "value": "Kathrine Stene-Johansen et al"
                                                                                                                                                                                                                                          },
                                                                                                                                                                                                                                          "clade_membership": {
                                                                                                                                                                                                                                            "value": "20E (EU1)"
                                                                                                                                                                                                                                          },
                                                                                                                                                                                                                                          "country": {
                                                                                                                                                                                                                                            "value": "Europe"
                                                                                                                                                                                                                                          },
                                                                                                                                                                                                                                          "div": 15,
                                                                                                                                                                                                                                          "division": {
                                                                                                                                                                                                                                            "value": "Europe"
                                                                                                                                                                                                                                          },
                                                                                                                                                                                                                                          "division_exposure": {
                                                                                                                                                                                                                                            "value": "Europe"
                                                                                                                                                                                                                                          },
                                                                                                                                                                                                                                          "gisaid_epi_isl": {
                                                                                                                                                                                                                                            "value": "EPI_ISL_635081"
                                                                                                                                                                                                                                          },
                                                                                                                                                                                                                                          "host": {
                                                                                                                                                                                                                                            "value": "Human"
                                                                                                                                                                                                                                          },
                                                                                                                                                                                                                                          "custom_location": {
                                                                                                                                                                                                                                            "confidence": {
                                                                                                                                                                                                                                              "Europe": 1.0
                                                                                                                                                                                                                                            },
                                                                                                                                                                                                                                            "entropy": -1.000088900581841e-12,
                                                                                                                                                                                                                                            "value": "Europe"
                                                                                                                                                                                                                                          },
                                                                                                                                                                                                                                          "num_date": {
                                                                                                                                                                                                                                            "confidence": [
                                                                                                                                                                                                                                              2020.818306010929,
                                                                                                                                                                                                                                              2020.818306010929
                                                                                                                                                                                                                                            ],
                                                                                                                                                                                                                                            "value": 2020.818306010929
                                                                                                                                                                                                                                          },
                                                                                                                                                                                                                                          "originating_lab": {
                                                                                                                                                                                                                                            "value": "Haukeland University Hospital, Department of Medical Microbiology"
                                                                                                                                                                                                                                          },
                                                                                                                                                                                                                                          "pangolin_lineage": {
                                                                                                                                                                                                                                            "value": "B.1.177"
                                                                                                                                                                                                                                          },
                                                                                                                                                                                                                                          "recency": {
                                                                                                                                                                                                                                            "value": "Older"
                                                                                                                                                                                                                                          },
                                                                                                                                                                                                                                          "region": {
                                                                                                                                                                                                                                            "value": "Europe"
                                                                                                                                                                                                                                          },
                                                                                                                                                                                                                                          "region_exposure": {
                                                                                                                                                                                                                                            "value": "Europe"
                                                                                                                                                                                                                                          },
                                                                                                                                                                                                                                          "subclade_membership": {
                                                                                                                                                                                                                                            "value": "20E (EU1)"
                                                                                                                                                                                                                                          },
                                                                                                                                                                                                                                          "submitting_lab": {
                                                                                                                                                                                                                                            "value": "Norwegian Institute of Public Health, Department of Virology"
                                                                                                                                                                                                                                          },
                                                                                                                                                                                                                                          "url": "https://www.gisaid.org"
                                                                                                                                                                                                                                        }
                                                                                                                                                                                                                                      },
                                                                                                                                                                                                                                      {
                                                                                                                                                                                                                                        "branch_attrs": {
                                                                                                                                                                                                                                          "mutations": {}
                                                                                                                                                                                                                                        },
                                                                                                                                                                                                                                        "children": [
                                                                                                                                                                                                                                          {
                                                                                                                                                                                                                                            "branch_attrs": {
                                                                                                                                                                                                                                              "mutations": {}
                                                                                                                                                                                                                                            },
                                                                                                                                                                                                                                            "name": "Sweden/20-53285/2020",
                                                                                                                                                                                                                                            "node_attrs": {

                                                                                                                                                                                                                                              "author": {
                                                                                                                                                                                                                                                "author": "Anna-Malin Linde et al",
                                                                                                                                                                                                                                                "value": "Anna-Malin Linde et al"
                                                                                                                                                                                                                                              },
                                                                                                                                                                                                                                              "clade_membership": {
                                                                                                                                                                                                                                                "value": "20E (EU1)"
                                                                                                                                                                                                                                              },
                                                                                                                                                                                                                                              "country": {
                                                                                                                                                                                                                                                "value": "Europe"
                                                                                                                                                                                                                                              },
                                                                                                                                                                                                                                              "div": 15,
                                                                                                                                                                                                                                              "division": {
                                                                                                                                                                                                                                                "value": "Europe"
                                                                                                                                                                                                                                              },
                                                                                                                                                                                                                                              "division_exposure": {
                                                                                                                                                                                                                                                "value": "Europe"
                                                                                                                                                                                                                                              },
                                                                                                                                                                                                                                              "gisaid_epi_isl": {
                                                                                                                                                                                                                                                "value": "EPI_ISL_648151"
                                                                                                                                                                                                                                              },
                                                                                                                                                                                                                                              "host": {
                                                                                                                                                                                                                                                "value": "Human"
                                                                                                                                                                                                                                              },
                                                                                                                                                                                                                                              "custom_location": {
                                                                                                                                                                                                                                                "confidence": {
                                                                                                                                                                                                                                                  "Europe": 1.0
                                                                                                                                                                                                                                                },
                                                                                                                                                                                                                                                "entropy": -1.000088900581841e-12,
                                                                                                                                                                                                                                                "value": "Europe"
                                                                                                                                                                                                                                              },
                                                                                                                                                                                                                                              "num_date": {
                                                                                                                                                                                                                                                "confidence": [
                                                                                                                                                                                                                                                  2020.8292349726776,
                                                                                                                                                                                                                                                  2020.8292349726776
                                                                                                                                                                                                                                                ],
                                                                                                                                                                                                                                                "value": 2020.8292349726776
                                                                                                                                                                                                                                              },
                                                                                                                                                                                                                                              "originating_lab": {
                                                                                                                                                                                                                                                "value": "Halmstad"
                                                                                                                                                                                                                                              },
                                                                                                                                                                                                                                              "pangolin_lineage": {
                                                                                                                                                                                                                                                "value": "B.1.177"
                                                                                                                                                                                                                                              },
                                                                                                                                                                                                                                              "recency": {
                                                                                                                                                                                                                                                "value": "Older"
                                                                                                                                                                                                                                              },
                                                                                                                                                                                                                                              "region": {
                                                                                                                                                                                                                                                "value": "Europe"
                                                                                                                                                                                                                                              },
                                                                                                                                                                                                                                              "region_exposure": {
                                                                                                                                                                                                                                                "value": "Europe"
                                                                                                                                                                                                                                              },

                                                                                                                                                                                                                                              "subclade_membership": {
                                                                                                                                                                                                                                                "value": "20E (EU1)"
                                                                                                                                                                                                                                              },
                                                                                                                                                                                                                                              "submitting_lab": {
                                                                                                                                                                                                                                                "value": "The Public Health Agency of Sweden"
                                                                                                                                                                                                                                              },
                                                                                                                                                                                                                                              "url": "https://www.gisaid.org"
                                                                                                                                                                                                                                            }
                                                                                                                                                                                                                                          },
                                                                                                                                                                                                                                          {
                                                                                                                                                                                                                                            "branch_attrs": {
                                                                                                                                                                                                                                              "mutations": {}
                                                                                                                                                                                                                                            },
                                                                                                                                                                                                                                            "children": [
                                                                                                                                                                                                                                              {
                                                                                                                                                                                                                                                "branch_attrs": {
                                                                                                                                                                                                                                                  "mutations": {}
                                                                                                                                                                                                                                                },
                                                                                                                                                                                                                                                "name": "Israel/CVL-3188/2021",
                                                                                                                                                                                                                                                "node_attrs": {
                                                                                                                                                                                                                                                  "author": {
                                                                                                                                                                                                                                                    "author": "Neta Zuckerman et al",
                                                                                                                                                                                                                                                    "value": "Neta Zuckerman et al"
                                                                                                                                                                                                                                                  },
                                                                                                                                                                                                                                                  "clade_membership": {
                                                                                                                                                                                                                                                    "value": "20E (EU1)"
                                                                                                                                                                                                                                                  },
                                                                                                                                                                                                                                                  "country": {
                                                                                                                                                                                                                                                    "value": "Asia"
                                                                                                                                                                                                                                                  },
                                                                                                                                                                                                                                                  "div": 15,
                                                                                                                                                                                                                                                  "division": {
                                                                                                                                                                                                                                                    "value": "Asia"
                                                                                                                                                                                                                                                  },
                                                                                                                                                                                                                                                  "division_exposure": {
                                                                                                                                                                                                                                                    "value": "Asia"
                                                                                                                                                                                                                                                  },
                                                                                                                                                                                                                                                  "gisaid_epi_isl": {
                                                                                                                                                                                                                                                    "value": "EPI_ISL_1073553"
                                                                                                                                                                                                                                                  },
                                                                                                                                                                                                                                                  "host": {
                                                                                                                                                                                                                                                    "value": "Human"
                                                                                                                                                                                                                                                  },
                                                                                                                                                                                                                                                  "custom_location": {
                                                                                                                                                                                                                                                    "confidence": {
                                                                                                                                                                                                                                                      "Asia": 1.0
                                                                                                                                                                                                                                                    },
                                                                                                                                                                                                                                                    "entropy": -1.000088900581841e-12,
                                                                                                                                                                                                                                                    "value": "Asia"
                                                                                                                                                                                                                                                  },
                                                                                                                                                                                                                                                  "num_date": {
                                                                                                                                                                                                                                                    "confidence": [
                                                                                                                                                                                                                                                      2021.0534246575342,
                                                                                                                                                                                                                                                      2021.0534246575342
                                                                                                                                                                                                                                                    ],
                                                                                                                                                                                                                                                    "value": 2021.0534246575342
                                                                                                                                                                                                                                                  },
                                                                                                                                                                                                                                                  "originating_lab": {
                                                                                                                                                                                                                                                    "value": "Israel Central Virology laboratory"
                                                                                                                                                                                                                                                  },
                                                                                                                                                                                                                                                  "pangolin_lineage": {
                                                                                                                                                                                                                                                    "value": "B.1.177"
                                                                                                                                                                                                                                                  },
                                                                                                                                                                                                                                                  "recency": {
                                                                                                                                                                                                                                                    "value": "One week ago"
                                                                                                                                                                                                                                                  },
                                                                                                                                                                                                                                                  "region": {
                                                                                                                                                                                                                                                    "value": "Asia"
                                                                                                                                                                                                                                                  },
                                                                                                                                                                                                                                                  "region_exposure": {
                                                                                                                                                                                                                                                    "value": "Asia"
                                                                                                                                                                                                                                                  },
                                                                                                                                                                                                                                                  "subclade_membership": {
                                                                                                                                                                                                                                                    "value": "20E (EU1)"
                                                                                                                                                                                                                                                  },
                                                                                                                                                                                                                                                  "submitting_lab": {
                                                                                                                                                                                                                                                    "value": "Israel National Consortium for SARS-CoV-2 sequencing"
                                                                                                                                                                                                                                                  },
                                                                                                                                                                                                                                                  "url": "https://www.gisaid.org"
                                                                                                                                                                                                                                                }
                                                                                                                                                                                                                                              },
                                                                                                                                                                                                                                              {
                                                                                                                                                                                                                                                "branch_attrs": {
                                                                                                                                                                                                                                                  "mutations": {}
                                                                                                                                                                                                                                                },
                                                                                                                                                                                                                                                "name": "Norway/5885/2020",
                                                                                                                                                                                                                                                "node_attrs": {
                                                                                                                                                                                                                                                  "author": {
                                                                                                                                                                                                                                                    "author": "Kathrine Stene-Johansen et al",
                                                                                                                                                                                                                                                    "value": "Kathrine Stene-Johansen et al"
                                                                                                                                                                                                                                                  },
                                                                                                                                                                                                                                                  "clade_membership": {
                                                                                                                                                                                                                                                    "value": "20E (EU1)"
                                                                                                                                                                                                                                                  },
                                                                                                                                                                                                                                                  "country": {
                                                                                                                                                                                                                                                    "value": "Europe"
                                                                                                                                                                                                                                                  },
                                                                                                                                                                                                                                                  "div": 15,
                                                                                                                                                                                                                                                  "division": {
                                                                                                                                                                                                                                                    "value": "Europe"
                                                                                                                                                                                                                                                  },
                                                                                                                                                                                                                                                  "division_exposure": {
                                                                                                                                                                                                                                                    "value": "Europe"
                                                                                                                                                                                                                                                  },
                                                                                                                                                                                                                                                  "gisaid_epi_isl": {
                                                                                                                                                                                                                                                    "value": "EPI_ISL_775346"
                                                                                                                                                                                                                                                  },
                                                                                                                                                                                                                                                  "host": {
                                                                                                                                                                                                                                                    "value": "Human"
                                                                                                                                                                                                                                                  },
                                                                                                                                                                                                                                                  "custom_location": {
                                                                                                                                                                                                                                                    "confidence": {
                                                                                                                                                                                                                                                      "Europe": 1.0
                                                                                                                                                                                                                                                    },
                                                                                                                                                                                                                                                    "entropy": -1.000088900581841e-12,
                                                                                                                                                                                                                                                    "value": "Europe"
                                                                                                                                                                                                                                                  },
                                                                                                                                                                                                                                                  "num_date": {
                                                                                                                                                                                                                                                    "confidence": [
                                                                                                                                                                                                                                                      2020.8674863387978,
                                                                                                                                                                                                                                                      2020.8674863387978
                                                                                                                                                                                                                                                    ],
                                                                                                                                                                                                                                                    "value": 2020.8674863387978
                                                                                                                                                                                                                                                  },
                                                                                                                                                                                                                                                  "originating_lab": {
                                                                                                                                                                                                                                                    "value": "Department of medical microbiology, section Aalesund, Aalesund Hospital"
                                                                                                                                                                                                                                                  },
                                                                                                                                                                                                                                                  "pangolin_lineage": {
                                                                                                                                                                                                                                                    "value": "B.1.177"
                                                                                                                                                                                                                                                  },
                                                                                                                                                                                                                                                  "recency": {
                                                                                                                                                                                                                                                    "value": "Older"
                                                                                                                                                                                                                                                  },
                                                                                                                                                                                                                                                  "region": {
                                                                                                                                                                                                                                                    "value": "Europe"
                                                                                                                                                                                                                                                  },
                                                                                                                                                                                                                                                  "region_exposure": {
                                                                                                                                                                                                                                                    "value": "Europe"
                                                                                                                                                                                                                                                  },
                                                                                                                                                                                                                                                  "subclade_membership": {
                                                                                                                                                                                                                                                    "value": "20E (EU1)"
                                                                                                                                                                                                                                                  },
                                                                                                                                                                                                                                                  "submitting_lab": {
                                                                                                                                                                                                                                                    "value": "Norwegian Institute of Public Health, Department of Virology"
                                                                                                                                                                                                                                                  },
                                                                                                                                                                                                                                                  "url": "https://www.gisaid.org"
                                                                                                                                                                                                                                                }
                                                                                                                                                                                                                                              }
                                                                                                                                                                                                                                            ],
                                                                                                                                                                                                                                            "name": "NODE_0001723",
                                                                                                                                                                                                                                            "node_attrs": {
                                                                                                                                                                                                                                              "clade_membership": {
                                                                                                                                                                                                                                                "value": "20E (EU1)"
                                                                                                                                                                                                                                              },
                                                                                                                                                                                                                                              "div": 15,
                                                                                                                                                                                                                                              "custom_location": {
                                                                                                                                                                                                                                                "confidence": {
                                                                                                                                                                                                                                                  "Africa": 0.002426064913247679,
                                                                                                                                                                                                                                                  "Asia": 0.19039004409043,
                                                                                                                                                                                                                                                  "Europe": 0.7996402231109614,
                                                                                                                                                                                                                                                  "South America": 0.006749240821921192
                                                                                                                                                                                                                                                },
                                                                                                                                                                                                                                                "entropy": 0.5491959266753624,
                                                                                                                                                                                                                                                "value": "Europe"
                                                                                                                                                                                                                                              },
                                                                                                                                                                                                                                              "num_date": {
                                                                                                                                                                                                                                                "confidence": [
                                                                                                                                                                                                                                                  2020.8266280925307,
                                                                                                                                                                                                                                                  2020.8674863387978
                                                                                                                                                                                                                                                ],
                                                                                                                                                                                                                                                "value": 2020.8674863387978
                                                                                                                                                                                                                                              },
                                                                                                                                                                                                                                              "subclade_membership": {
                                                                                                                                                                                                                                                "value": "20E (EU1)"
                                                                                                                                                                                                                                              }
                                                                                                                                                                                                                                            }
                                                                                                                                                                                                                                          }
                                                                                                                                                                                                                                        ],
                                                                                                                                                                                                                                        "name": "NODE_0001722",
                                                                                                                                                                                                                                        "node_attrs": {
                                                                                                                                                                                                                                          "clade_membership": {
                                                                                                                                                                                                                                            "value": "20E (EU1)"
                                                                                                                                                                                                                                          },
                                                                                                                                                                                                                                          "div": 15,
                                                                                                                                                                                                                                          "custom_location": {
                                                                                                                                                                                                                                            "confidence": {
                                                                                                                                                                                                                                              "Africa": 0.0015005866047332298,
                                                                                                                                                                                                                                              "Asia": 0.06466380742838859,
                                                                                                                                                                                                                                              "Europe": 0.929169282445713,
                                                                                                                                                                                                                                              "South America": 0.0041136919043099456
                                                                                                                                                                                                                                            },
                                                                                                                                                                                                                                            "entropy": 0.28217994159881443,
                                                                                                                                                                                                                                            "value": "Europe"
                                                                                                                                                                                                                                          },
                                                                                                                                                                                                                                          "num_date": {
                                                                                                                                                                                                                                            "confidence": [
                                                                                                                                                                                                                                              2020.8040476086105,
                                                                                                                                                                                                                                              2020.8292349726776
                                                                                                                                                                                                                                            ],
                                                                                                                                                                                                                                            "value": 2020.826317251274
                                                                                                                                                                                                                                          },
                                                                                                                                                                                                                                          "subclade_membership": {
                                                                                                                                                                                                                                            "value": "20E (EU1)"
                                                                                                                                                                                                                                          }
                                                                                                                                                                                                                                        }
                                                                                                                                                                                                                                      }
                                                                                                                                                                                                                                    ],
                                                                                                                                                                                                                                    "name": "NODE_0001721",
                                                                                                                                                                                                                                    "node_attrs": {
                                                                                                                                                                                                                                      "clade_membership": {
                                                                                                                                                                                                                                        "value": "20E (EU1)"
                                                                                                                                                                                                                                      },
                                                                                                                                                                                                                                      "div": 15,
                                                                                                                                                                                                                                      "custom_location": {
                                                                                                                                                                                                                                        "confidence": {
                                                                                                                                                                                                                                          "Africa": 0.0015597465398769369,
                                                                                                                                                                                                                                          "Asia": 0.06868446438584265,
                                                                                                                                                                                                                                          "Europe": 0.9248687415369222,
                                                                                                                                                                                                                                          "South America": 0.0043206978200677265
                                                                                                                                                                                                                                        },
                                                                                                                                                                                                                                        "entropy": 0.29437210407819525,
                                                                                                                                                                                                                                        "value": "Europe"
                                                                                                                                                                                                                                      },
                                                                                                                                                                                                                                      "num_date": {
                                                                                                                                                                                                                                        "confidence": [
                                                                                                                                                                                                                                          2020.7830861813093,
                                                                                                                                                                                                                                          2020.818306010929
                                                                                                                                                                                                                                        ],
                                                                                                                                                                                                                                        "value": 2020.8159182185861
                                                                                                                                                                                                                                      },
                                                                                                                                                                                                                                      "subclade_membership": {
                                                                                                                                                                                                                                        "value": "20E (EU1)"
                                                                                                                                                                                                                                      }
                                                                                                                                                                                                                                    }
                                                                                                                                                                                                                                  }
                                                                                                                                                                                                                                ],
                                                                                                                                                                                                                                "name": "NODE_0001720",
                                                                                                                                                                                                                                "node_attrs": {
                                                                                                                                                                                                                                  "clade_membership": {
                                                                                                                                                                                                                                    "value": "20E (EU1)"
                                                                                                                                                                                                                                  },
                                                                                                                                                                                                                                  "div": 15,
                                                                                                                                                                                                                                  "custom_location": {
                                                                                                                                                                                                                                    "confidence": {
                                                                                                                                                                                                                                      "Africa": 0.002660543063075482,
                                                                                                                                                                                                                                      "Asia": 0.22013118043583688,
                                                                                                                                                                                                                                      "Europe": 0.7687319583624327,
                                                                                                                                                                                                                                      "South America": 0.007637852958897311
                                                                                                                                                                                                                                    },
                                                                                                                                                                                                                                    "entropy": 0.594923300739669,
                                                                                                                                                                                                                                    "value": "Europe"
                                                                                                                                                                                                                                  },
                                                                                                                                                                                                                                  "num_date": {
                                                                                                                                                                                                                                    "confidence": [
                                                                                                                                                                                                                                      2020.7532438555859,
                                                                                                                                                                                                                                      2020.8146743916625
                                                                                                                                                                                                                                    ],
                                                                                                                                                                                                                                    "value": 2020.778306010929
                                                                                                                                                                                                                                  },
                                                                                                                                                                                                                                  "subclade_membership": {
                                                                                                                                                                                                                                    "value": "20E (EU1)"
                                                                                                                                                                                                                                  }
                                                                                                                                                                                                                                }
                                                                                                                                                                                                                              }
                                                                                                                                                                                                                            ],
                                                                                                                                                                                                                            "name": "NODE_0000958",
                                                                                                                                                                                                                            "node_attrs": {
                                                                                                                                                                                                                              "clade_membership": {
                                                                                                                                                                                                                                "value": "20E (EU1)"
                                                                                                                                                                                                                              },
                                                                                                                                                                                                                              "div": 15,
                                                                                                                                                                                                                              "custom_location": {
                                                                                                                                                                                                                                "confidence": {
                                                                                                                                                                                                                                  "Africa": 0.0015499960654321552,
                                                                                                                                                                                                                                  "Asia": 0.0442393276536521,
                                                                                                                                                                                                                                  "Europe": 0.9494277637910181,
                                                                                                                                                                                                                                  "South America": 0.0042100455475776255
                                                                                                                                                                                                                                },
                                                                                                                                                                                                                                "entropy": 0.22489449059613753,
                                                                                                                                                                                                                                "value": "Europe"
                                                                                                                                                                                                                              },
                                                                                                                                                                                                                              "num_date": {
                                                                                                                                                                                                                                "confidence": [
                                                                                                                                                                                                                                  2020.7409245647689,
                                                                                                                                                                                                                                  2020.766393442623
                                                                                                                                                                                                                                ],
                                                                                                                                                                                                                                "value": 2020.766393442623
                                                                                                                                                                                                                              },
                                                                                                                                                                                                                              "subclade_membership": {
                                                                                                                                                                                                                                "value": "20E (EU1)"
                                                                                                                                                                                                                              }
                                                                                                                                                                                                                            }
                                                                                                                                                                                                                          },
                                                                                                                                                                                                                          {
                                                                                                                                                                                                                            "branch_attrs": {
                                                                                                                                                                                                                              "mutations": {}
                                                                                                                                                                                                                            },
                                                                                                                                                                                                                            "children": [
                                                                                                                                                                                                                              {
                                                                                                                                                                                                                                "branch_attrs": {
                                                                                                                                                                                                                                  "labels": {
                                                                                                                                                                                                                                    "aa": "ORF7b: E39*"
                                                                                                                                                                                                                                  },
                                                                                                                                                                                                                                  "mutations": {
                                                                                                                                                                                                                                    "ORF7b": [
                                                                                                                                                                                                                                      "E39*"
                                                                                                                                                                                                                                    ],
                                                                                                                                                                                                                                    "nuc": [
                                                                                                                                                                                                                                      "C6040T",
                                                                                                                                                                                                                                      "G26801T",
                                                                                                                                                                                                                                      "G27870T"
                                                                                                                                                                                                                                    ]
                                                                                                                                                                                                                                  }
                                                                                                                                                                                                                                },
                                                                                                                                                                                                                                "children": [
                                                                                                                                                                                                                                  {
                                                                                                                                                                                                                                    "branch_attrs": {
                                                                                                                                                                                                                                      "labels": {
                                                                                                                                                                                                                                        "aa": "ORF1a: S505F; ORF1b: T2165M"
                                                                                                                                                                                                                                      },
                                                                                                                                                                                                                                      "mutations": {
                                                                                                                                                                                                                                        "ORF1a": [
                                                                                                                                                                                                                                          "S505F"
                                                                                                                                                                                                                                        ],
                                                                                                                                                                                                                                        "ORF1b": [
                                                                                                                                                                                                                                          "T2165M"
                                                                                                                                                                                                                                        ],
                                                                                                                                                                                                                                        "nuc": [
                                                                                                                                                                                                                                          "C1779T",
                                                                                                                                                                                                                                          "C19961T",
                                                                                                                                                                                                                                          "C27131T"
                                                                                                                                                                                                                                        ]
                                                                                                                                                                                                                                      }
                                                                                                                                                                                                                                    },
                                                                                                                                                                                                                                    "name": "Germany/ST-MD686/2021",
                                                                                                                                                                                                                                    "node_attrs": {

                                                                                                                                                                                                                                      "author": {
                                                                                                                                                                                                                                        "author": "Prof. Dr. Achim Kaasch et al",
                                                                                                                                                                                                                                        "value": "Prof. Dr. Achim Kaasch et al"
                                                                                                                                                                                                                                      },
                                                                                                                                                                                                                                      "clade_membership": {
                                                                                                                                                                                                                                        "value": "20E (EU1)"
                                                                                                                                                                                                                                      },
                                                                                                                                                                                                                                      "country": {
                                                                                                                                                                                                                                        "value": "Europe"
                                                                                                                                                                                                                                      },
                                                                                                                                                                                                                                      "div": 20,
                                                                                                                                                                                                                                      "division": {
                                                                                                                                                                                                                                        "value": "Europe"
                                                                                                                                                                                                                                      },
                                                                                                                                                                                                                                      "division_exposure": {
                                                                                                                                                                                                                                        "value": "Europe"
                                                                                                                                                                                                                                      },
                                                                                                                                                                                                                                      "gisaid_epi_isl": {
                                                                                                                                                                                                                                        "value": "EPI_ISL_1034805"
                                                                                                                                                                                                                                      },
                                                                                                                                                                                                                                      "host": {
                                                                                                                                                                                                                                        "value": "Human"
                                                                                                                                                                                                                                      },
                                                                                                                                                                                                                                      "custom_location": {
                                                                                                                                                                                                                                        "confidence": {
                                                                                                                                                                                                                                          "Europe": 1.0
                                                                                                                                                                                                                                        },
                                                                                                                                                                                                                                        "entropy": -1.000088900581841e-12,
                                                                                                                                                                                                                                        "value": "Europe"
                                                                                                                                                                                                                                      },
                                                                                                                                                                                                                                      "num_date": {
                                                                                                                                                                                                                                        "confidence": [
                                                                                                                                                                                                                                          2021.1082191780822,
                                                                                                                                                                                                                                          2021.1082191780822
                                                                                                                                                                                                                                        ],
                                                                                                                                                                                                                                        "value": 2021.1082191780822
                                                                                                                                                                                                                                      },
                                                                                                                                                                                                                                      "originating_lab": {
                                                                                                                                                                                                                                        "value": "Landesamt f\u00fcr Verbraucherschutz Sachsen Anhalt, Magdeburg"
                                                                                                                                                                                                                                      },
                                                                                                                                                                                                                                      "pangolin_lineage": {
                                                                                                                                                                                                                                        "value": "B.1.177"
                                                                                                                                                                                                                                      },
                                                                                                                                                                                                                                      "recency": {
                                                                                                                                                                                                                                        "value": "One week ago"
                                                                                                                                                                                                                                      },
                                                                                                                                                                                                                                      "region": {
                                                                                                                                                                                                                                        "value": "Europe"
                                                                                                                                                                                                                                      },
                                                                                                                                                                                                                                      "region_exposure": {
                                                                                                                                                                                                                                        "value": "Europe"
                                                                                                                                                                                                                                      },

                                                                                                                                                                                                                                      "subclade_membership": {
                                                                                                                                                                                                                                        "value": "20E (EU1)"
                                                                                                                                                                                                                                      },
                                                                                                                                                                                                                                      "submitting_lab": {
                                                                                                                                                                                                                                        "value": "Institute of Medical Microbiology and Hospital Hygiene"
                                                                                                                                                                                                                                      },
                                                                                                                                                                                                                                      "url": "https://www.gisaid.org"
                                                                                                                                                                                                                                    }
                                                                                                                                                                                                                                  },
                                                                                                                                                                                                                                  {
                                                                                                                                                                                                                                    "branch_attrs": {
                                                                                                                                                                                                                                      "labels": {
                                                                                                                                                                                                                                        "aa": "ORF1a: T1496I; ORF1b: L1179F; S: F18L, T1116S"
                                                                                                                                                                                                                                      },
                                                                                                                                                                                                                                      "mutations": {
                                                                                                                                                                                                                                        "ORF1a": [
                                                                                                                                                                                                                                          "T1496I"
                                                                                                                                                                                                                                        ],
                                                                                                                                                                                                                                        "ORF1b": [
                                                                                                                                                                                                                                          "L1179F"
                                                                                                                                                                                                                                        ],
                                                                                                                                                                                                                                        "S": [
                                                                                                                                                                                                                                          "F18L",
                                                                                                                                                                                                                                          "T1116S"
                                                                                                                                                                                                                                        ],
                                                                                                                                                                                                                                        "nuc": [
                                                                                                                                                                                                                                          "C186T",
                                                                                                                                                                                                                                          "C4752T",
                                                                                                                                                                                                                                          "C17002T",
                                                                                                                                                                                                                                          "T21614C",
                                                                                                                                                                                                                                          "C24909G"
                                                                                                                                                                                                                                        ]
                                                                                                                                                                                                                                      }
                                                                                                                                                                                                                                    },
                                                                                                                                                                                                                                    "children": [
                                                                                                                                                                                                                                      {
                                                                                                                                                                                                                                        "branch_attrs": {
                                                                                                                                                                                                                                          "labels": {
                                                                                                                                                                                                                                            "aa": "N: P142L"
                                                                                                                                                                                                                                          },
                                                                                                                                                                                                                                          "mutations": {
                                                                                                                                                                                                                                            "N": [
                                                                                                                                                                                                                                              "P142L"
                                                                                                                                                                                                                                            ],
                                                                                                                                                                                                                                            "nuc": [
                                                                                                                                                                                                                                              "C28698T"
                                                                                                                                                                                                                                            ]
                                                                                                                                                                                                                                          }
                                                                                                                                                                                                                                        },
                                                                                                                                                                                                                                        "name": "Germany/ST-MD601/2021",
                                                                                                                                                                                                                                        "node_attrs": {

                                                                                                                                                                                                                                          "author": {
                                                                                                                                                                                                                                            "author": "Prof. Dr. Achim Kaasch et al",
                                                                                                                                                                                                                                            "value": "Prof. Dr. Achim Kaasch et al"
                                                                                                                                                                                                                                          },
                                                                                                                                                                                                                                          "clade_membership": {
                                                                                                                                                                                                                                            "value": "20E (EU1)"
                                                                                                                                                                                                                                          },
                                                                                                                                                                                                                                          "country": {
                                                                                                                                                                                                                                            "value": "Europe"
                                                                                                                                                                                                                                          },
                                                                                                                                                                                                                                          "div": 23,
                                                                                                                                                                                                                                          "division": {
                                                                                                                                                                                                                                            "value": "Europe"
                                                                                                                                                                                                                                          },
                                                                                                                                                                                                                                          "division_exposure": {
                                                                                                                                                                                                                                            "value": "Europe"
                                                                                                                                                                                                                                          },
                                                                                                                                                                                                                                          "gisaid_epi_isl": {
                                                                                                                                                                                                                                            "value": "EPI_ISL_960835"
                                                                                                                                                                                                                                          },
                                                                                                                                                                                                                                          "host": {
                                                                                                                                                                                                                                            "value": "Human"
                                                                                                                                                                                                                                          },
                                                                                                                                                                                                                                          "custom_location": {
                                                                                                                                                                                                                                            "confidence": {
                                                                                                                                                                                                                                              "Europe": 1.0
                                                                                                                                                                                                                                            },
                                                                                                                                                                                                                                            "entropy": -1.000088900581841e-12,
                                                                                                                                                                                                                                            "value": "Europe"
                                                                                                                                                                                                                                          },
                                                                                                                                                                                                                                          "num_date": {
                                                                                                                                                                                                                                            "confidence": [
                                                                                                                                                                                                                                              2021.0917808219178,
                                                                                                                                                                                                                                              2021.0917808219178
                                                                                                                                                                                                                                            ],
                                                                                                                                                                                                                                            "value": 2021.0917808219178
                                                                                                                                                                                                                                          },
                                                                                                                                                                                                                                          "originating_lab": {
                                                                                                                                                                                                                                            "value": "Landesamt f\u00fcr Verbraucherschutz Sachsen Anhalt, Magdeburg"
                                                                                                                                                                                                                                          },
                                                                                                                                                                                                                                          "pangolin_lineage": {
                                                                                                                                                                                                                                            "value": "B.1.177"
                                                                                                                                                                                                                                          },
                                                                                                                                                                                                                                          "recency": {
                                                                                                                                                                                                                                            "value": "One month ago"
                                                                                                                                                                                                                                          },
                                                                                                                                                                                                                                          "region": {
                                                                                                                                                                                                                                            "value": "Europe"
                                                                                                                                                                                                                                          },
                                                                                                                                                                                                                                          "region_exposure": {
                                                                                                                                                                                                                                            "value": "Europe"
                                                                                                                                                                                                                                          },
                                                                                                                                                                                                                                          "subclade_membership": {
                                                                                                                                                                                                                                            "value": "20E (EU1)"
                                                                                                                                                                                                                                          },
                                                                                                                                                                                                                                          "submitting_lab": {
                                                                                                                                                                                                                                            "value": "Institute of Medical Microbiology and Hospital Hygiene"
                                                                                                                                                                                                                                          },
                                                                                                                                                                                                                                          "url": "https://www.gisaid.org"
                                                                                                                                                                                                                                        }
                                                                                                                                                                                                                                      },
                                                                                                                                                                                                                                      {
                                                                                                                                                                                                                                        "branch_attrs": {
                                                                                                                                                                                                                                          "mutations": {}
                                                                                                                                                                                                                                        },
                                                                                                                                                                                                                                        "name": "Germany/ST-MD595/2021",
                                                                                                                                                                                                                                        "node_attrs": {

                                                                                                                                                                                                                                          "author": {
                                                                                                                                                                                                                                            "author": "Prof. Dr. Achim Kaasch et al",
                                                                                                                                                                                                                                            "value": "Prof. Dr. Achim Kaasch et al"
                                                                                                                                                                                                                                          },
                                                                                                                                                                                                                                          "clade_membership": {
                                                                                                                                                                                                                                            "value": "20E (EU1)"
                                                                                                                                                                                                                                          },
                                                                                                                                                                                                                                          "country": {
                                                                                                                                                                                                                                            "value": "Europe"
                                                                                                                                                                                                                                          },
                                                                                                                                                                                                                                          "div": 22,
                                                                                                                                                                                                                                          "division": {
                                                                                                                                                                                                                                            "value": "Europe"
                                                                                                                                                                                                                                          },
                                                                                                                                                                                                                                          "division_exposure": {
                                                                                                                                                                                                                                            "value": "Europe"
                                                                                                                                                                                                                                          },
                                                                                                                                                                                                                                          "gisaid_epi_isl": {
                                                                                                                                                                                                                                            "value": "EPI_ISL_960887"
                                                                                                                                                                                                                                          },
                                                                                                                                                                                                                                          "host": {
                                                                                                                                                                                                                                            "value": "Human"
                                                                                                                                                                                                                                          },
                                                                                                                                                                                                                                          "custom_location": {
                                                                                                                                                                                                                                            "confidence": {
                                                                                                                                                                                                                                              "Europe": 1.0
                                                                                                                                                                                                                                            },
                                                                                                                                                                                                                                            "entropy": -1.000088900581841e-12,
                                                                                                                                                                                                                                            "value": "Europe"
                                                                                                                                                                                                                                          },
                                                                                                                                                                                                                                          "num_date": {
                                                                                                                                                                                                                                            "confidence": [
                                                                                                                                                                                                                                              2021.0917808219178,
                                                                                                                                                                                                                                              2021.0917808219178
                                                                                                                                                                                                                                            ],
                                                                                                                                                                                                                                            "value": 2021.0917808219178
                                                                                                                                                                                                                                          },
                                                                                                                                                                                                                                          "originating_lab": {
                                                                                                                                                                                                                                            "value": "Landesamt f\u00fcr Verbraucherschutz Sachsen Anhalt, Magdeburg"
                                                                                                                                                                                                                                          },
                                                                                                                                                                                                                                          "pangolin_lineage": {
                                                                                                                                                                                                                                            "value": "B.1.177"
                                                                                                                                                                                                                                          },
                                                                                                                                                                                                                                          "recency": {
                                                                                                                                                                                                                                            "value": "One month ago"
                                                                                                                                                                                                                                          },
                                                                                                                                                                                                                                          "region": {
                                                                                                                                                                                                                                            "value": "Europe"
                                                                                                                                                                                                                                          },
                                                                                                                                                                                                                                          "region_exposure": {
                                                                                                                                                                                                                                            "value": "Europe"
                                                                                                                                                                                                                                          },
                                                                                                                                                                                                                                          "subclade_membership": {
                                                                                                                                                                                                                                            "value": "20E (EU1)"
                                                                                                                                                                                                                                          },
                                                                                                                                                                                                                                          "submitting_lab": {
                                                                                                                                                                                                                                            "value": "Institute of Medical Microbiology and Hospital Hygiene"
                                                                                                                                                                                                                                          },
                                                                                                                                                                                                                                          "url": "https://www.gisaid.org"
                                                                                                                                                                                                                                        }
                                                                                                                                                                                                                                      }
                                                                                                                                                                                                                                    ],
                                                                                                                                                                                                                                    "name": "NODE_0000953",
                                                                                                                                                                                                                                    "node_attrs": {
                                                                                                                                                                                                                                      "clade_membership": {
                                                                                                                                                                                                                                        "value": "20E (EU1)"
                                                                                                                                                                                                                                      },
                                                                                                                                                                                                                                      "div": 22,
                                                                                                                                                                                                                                      "custom_location": {
                                                                                                                                                                                                                                        "confidence": {
                                                                                                                                                                                                                                          "Asia": 0.002890940669828481,
                                                                                                                                                                                                                                          "Europe": 0.9942581378984703,
                                                                                                                                                                                                                                          "South America": 0.0017181301277614863
                                                                                                                                                                                                                                        },
                                                                                                                                                                                                                                        "entropy": 0.04216485357038522,
                                                                                                                                                                                                                                        "value": "Europe"
                                                                                                                                                                                                                                      },
                                                                                                                                                                                                                                      "num_date": {
                                                                                                                                                                                                                                        "confidence": [
                                                                                                                                                                                                                                          2021.0136895172848,
                                                                                                                                                                                                                                          2021.0885232757548
                                                                                                                                                                                                                                        ],
                                                                                                                                                                                                                                        "value": 2021.0749252469566
                                                                                                                                                                                                                                      },
                                                                                                                                                                                                                                      "subclade_membership": {
                                                                                                                                                                                                                                        "value": "20E (EU1)"
                                                                                                                                                                                                                                      }
                                                                                                                                                                                                                                    }
                                                                                                                                                                                                                                  },
                                                                                                                                                                                                                                  {
                                                                                                                                                                                                                                    "branch_attrs": {
                                                                                                                                                                                                                                      "mutations": {
                                                                                                                                                                                                                                        "nuc": [
                                                                                                                                                                                                                                          "T204G"
                                                                                                                                                                                                                                        ]
                                                                                                                                                                                                                                      }
                                                                                                                                                                                                                                    },
                                                                                                                                                                                                                                    "children": [
                                                                                                                                                                                                                                      {
                                                                                                                                                                                                                                        "branch_attrs": {
                                                                                                                                                                                                                                          "mutations": {}
                                                                                                                                                                                                                                        },
                                                                                                                                                                                                                                        "name": "Germany/TH-IIMK-CaSe-18/2020",
                                                                                                                                                                                                                                        "node_attrs": {
                                                                                                                                                                                                                                          "author": {
                                                                                                                                                                                                                                            "author": "Spott et al",
                                                                                                                                                                                                                                            "value": "Spott et al"
                                                                                                                                                                                                                                          },
                                                                                                                                                                                                                                          "clade_membership": {
                                                                                                                                                                                                                                            "value": "20E (EU1)"
                                                                                                                                                                                                                                          },
                                                                                                                                                                                                                                          "country": {
                                                                                                                                                                                                                                            "value": "Europe"
                                                                                                                                                                                                                                          },
                                                                                                                                                                                                                                          "div": 18,
                                                                                                                                                                                                                                          "division": {
                                                                                                                                                                                                                                            "value": "Europe"
                                                                                                                                                                                                                                          },
                                                                                                                                                                                                                                          "division_exposure": {
                                                                                                                                                                                                                                            "value": "Europe"
                                                                                                                                                                                                                                          },
                                                                                                                                                                                                                                          "gisaid_epi_isl": {
                                                                                                                                                                                                                                            "value": "EPI_ISL_728341"
                                                                                                                                                                                                                                          },
                                                                                                                                                                                                                                          "host": {
                                                                                                                                                                                                                                            "value": "Human"
                                                                                                                                                                                                                                          },
                                                                                                                                                                                                                                          "custom_location": {
                                                                                                                                                                                                                                            "confidence": {
                                                                                                                                                                                                                                              "Europe": 1.0
                                                                                                                                                                                                                                            },
                                                                                                                                                                                                                                            "entropy": -1.000088900581841e-12,
                                                                                                                                                                                                                                            "value": "Europe"
                                                                                                                                                                                                                                          },
                                                                                                                                                                                                                                          "num_date": {
                                                                                                                                                                                                                                            "confidence": [
                                                                                                                                                                                                                                              2020.9303278688524,
                                                                                                                                                                                                                                              2020.9303278688524
                                                                                                                                                                                                                                            ],
                                                                                                                                                                                                                                            "value": 2020.9303278688524
                                                                                                                                                                                                                                          },
                                                                                                                                                                                                                                          "originating_lab": {
                                                                                                                                                                                                                                            "value": "Jena University Hospital, Institute for Infectious Diseases and Infection Control"
                                                                                                                                                                                                                                          },
                                                                                                                                                                                                                                          "pangolin_lineage": {
                                                                                                                                                                                                                                            "value": "B.1.235"
                                                                                                                                                                                                                                          },
                                                                                                                                                                                                                                          "recency": {
                                                                                                                                                                                                                                            "value": "Older"
                                                                                                                                                                                                                                          },
                                                                                                                                                                                                                                          "region": {
                                                                                                                                                                                                                                            "value": "Europe"
                                                                                                                                                                                                                                          },
                                                                                                                                                                                                                                          "region_exposure": {
                                                                                                                                                                                                                                            "value": "Europe"
                                                                                                                                                                                                                                          },
                                                                                                                                                                                                                                          "subclade_membership": {
                                                                                                                                                                                                                                            "value": "20E (EU1)"
                                                                                                                                                                                                                                          },
                                                                                                                                                                                                                                          "submitting_lab": {
                                                                                                                                                                                                                                            "value": "Institute of infectious medicine & hospital hygiene, CaSe-Group"
                                                                                                                                                                                                                                          },
                                                                                                                                                                                                                                          "url": "https://www.gisaid.org"
                                                                                                                                                                                                                                        }
                                                                                                                                                                                                                                      },
                                                                                                                                                                                                                                      {
                                                                                                                                                                                                                                        "branch_attrs": {
                                                                                                                                                                                                                                          "mutations": {
                                                                                                                                                                                                                                            "nuc": [
                                                                                                                                                                                                                                              "A12121T",
                                                                                                                                                                                                                                              "C18060T"
                                                                                                                                                                                                                                            ]
                                                                                                                                                                                                                                          }
                                                                                                                                                                                                                                        },
                                                                                                                                                                                                                                        "name": "Australia/NSW1324/2020",
                                                                                                                                                                                                                                        "node_attrs": {
                                                                                                                                                                                                                                          "author": {
                                                                                                                                                                                                                                            "author": "CIDM-PH et al. et al",
                                                                                                                                                                                                                                            "value": "CIDM-PH et al. et al"
                                                                                                                                                                                                                                          },
                                                                                                                                                                                                                                          "clade_membership": {
                                                                                                                                                                                                                                            "value": "20E (EU1)"
                                                                                                                                                                                                                                          },
                                                                                                                                                                                                                                          "country": {
                                                                                                                                                                                                                                            "value": "Oceania"
                                                                                                                                                                                                                                          },
                                                                                                                                                                                                                                          "div": 20,
                                                                                                                                                                                                                                          "division": {
                                                                                                                                                                                                                                            "value": "Oceania"
                                                                                                                                                                                                                                          },
                                                                                                                                                                                                                                          "division_exposure": {
                                                                                                                                                                                                                                            "value": "Oceania"
                                                                                                                                                                                                                                          },
                                                                                                                                                                                                                                          "gisaid_epi_isl": {
                                                                                                                                                                                                                                            "value": "EPI_ISL_767890"
                                                                                                                                                                                                                                          },
                                                                                                                                                                                                                                          "host": {
                                                                                                                                                                                                                                            "value": "Human"
                                                                                                                                                                                                                                          },
                                                                                                                                                                                                                                          "custom_location": {
                                                                                                                                                                                                                                            "confidence": {
                                                                                                                                                                                                                                              "Oceania": 1.0
                                                                                                                                                                                                                                            },
                                                                                                                                                                                                                                            "entropy": -1.000088900581841e-12,
                                                                                                                                                                                                                                            "value": "Oceania"
                                                                                                                                                                                                                                          },
                                                                                                                                                                                                                                          "num_date": {
                                                                                                                                                                                                                                            "confidence": [
                                                                                                                                                                                                                                              2020.9658469945355,
                                                                                                                                                                                                                                              2020.9658469945355
                                                                                                                                                                                                                                            ],
                                                                                                                                                                                                                                            "value": 2020.9658469945355
                                                                                                                                                                                                                                          },
                                                                                                                                                                                                                                          "originating_lab": {
                                                                                                                                                                                                                                            "value": "South Eastern Area Laboratory Services (SEALS)"
                                                                                                                                                                                                                                          },
                                                                                                                                                                                                                                          "pangolin_lineage": {
                                                                                                                                                                                                                                            "value": "B.1.177"
                                                                                                                                                                                                                                          },
                                                                                                                                                                                                                                          "recency": {
                                                                                                                                                                                                                                            "value": "Older"
                                                                                                                                                                                                                                          },
                                                                                                                                                                                                                                          "region": {
                                                                                                                                                                                                                                            "value": "Oceania"
                                                                                                                                                                                                                                          },
                                                                                                                                                                                                                                          "region_exposure": {
                                                                                                                                                                                                                                            "value": "Oceania"
                                                                                                                                                                                                                                          },
                                                                                                                                                                                                                                          "subclade_membership": {
                                                                                                                                                                                                                                            "value": "20E (EU1)"
                                                                                                                                                                                                                                          },
                                                                                                                                                                                                                                          "submitting_lab": {
                                                                                                                                                                                                                                            "value": "NSW Health Pathology - Institute of Clinical Pathology and Medical Research; Westmead Hospital; University of Sydney"
                                                                                                                                                                                                                                          },
                                                                                                                                                                                                                                          "url": "https://www.gisaid.org"
                                                                                                                                                                                                                                        }
                                                                                                                                                                                                                                      }
                                                                                                                                                                                                                                    ],
                                                                                                                                                                                                                                    "name": "NODE_0000955",
                                                                                                                                                                                                                                    "node_attrs": {
                                                                                                                                                                                                                                      "clade_membership": {
                                                                                                                                                                                                                                        "value": "20E (EU1)"
                                                                                                                                                                                                                                      },
                                                                                                                                                                                                                                      "div": 18,
                                                                                                                                                                                                                                      "custom_location": {
                                                                                                                                                                                                                                        "confidence": {
                                                                                                                                                                                                                                          "Asia": 0.01247228806648846,
                                                                                                                                                                                                                                          "Europe": 0.9421686188553458,
                                                                                                                                                                                                                                          "Oceania": 0.037005655839956186,
                                                                                                                                                                                                                                          "South America": 0.005620623443309259
                                                                                                                                                                                                                                        },
                                                                                                                                                                                                                                        "entropy": 0.28021186748614846,
                                                                                                                                                                                                                                        "value": "Europe"
                                                                                                                                                                                                                                      },
                                                                                                                                                                                                                                      "num_date": {
                                                                                                                                                                                                                                        "confidence": [
                                                                                                                                                                                                                                          2020.8827297744351,
                                                                                                                                                                                                                                          2020.9303278688524
                                                                                                                                                                                                                                        ],
                                                                                                                                                                                                                                        "value": 2020.9303278688524
                                                                                                                                                                                                                                      },
                                                                                                                                                                                                                                      "subclade_membership": {
                                                                                                                                                                                                                                        "value": "20E (EU1)"
                                                                                                                                                                                                                                      }
                                                                                                                                                                                                                                    }
                                                                                                                                                                                                                                  }
                                                                                                                                                                                                                                ],
                                                                                                                                                                                                                                "name": "NODE_0000952",
                                                                                                                                                                                                                                "node_attrs": {
                                                                                                                                                                                                                                  "clade_membership": {
                                                                                                                                                                                                                                    "value": "20E (EU1)"
                                                                                                                                                                                                                                  },
                                                                                                                                                                                                                                  "div": 17,
                                                                                                                                                                                                                                  "custom_location": {
                                                                                                                                                                                                                                    "confidence": {
                                                                                                                                                                                                                                      "Asia": 0.001486222484574108,
                                                                                                                                                                                                                                      "Europe": 0.997840503924409
                                                                                                                                                                                                                                    },
                                                                                                                                                                                                                                    "entropy": 0.017344616229952654,
                                                                                                                                                                                                                                    "value": "Europe"
                                                                                                                                                                                                                                  },
                                                                                                                                                                                                                                  "num_date": {
                                                                                                                                                                                                                                    "confidence": [
                                                                                                                                                                                                                                      2020.7681904548342,
                                                                                                                                                                                                                                      2020.927829875916
                                                                                                                                                                                                                                    ],
                                                                                                                                                                                                                                    "value": 2020.8809092520332
                                                                                                                                                                                                                                  },
                                                                                                                                                                                                                                  "subclade_membership": {
                                                                                                                                                                                                                                    "value": "20E (EU1)"
                                                                                                                                                                                                                                  }
                                                                                                                                                                                                                                }
                                                                                                                                                                                                                              },
                                                                                                                                                                                                                              {
                                                                                                                                                                                                                                "branch_attrs": {
                                                                                                                                                                                                                                  "mutations": {}
                                                                                                                                                                                                                                },
                                                                                                                                                                                                                                "children": [
                                                                                                                                                                                                                                  {
                                                                                                                                                                                                                                    "branch_attrs": {
                                                                                                                                                                                                                                      "labels": {
                                                                                                                                                                                                                                        "aa": "ORF1a: E1047G"
                                                                                                                                                                                                                                      },
                                                                                                                                                                                                                                      "mutations": {
                                                                                                                                                                                                                                        "ORF1a": [
                                                                                                                                                                                                                                          "E1047G"
                                                                                                                                                                                                                                        ],
                                                                                                                                                                                                                                        "nuc": [
                                                                                                                                                                                                                                          "A3405G",
                                                                                                                                                                                                                                          "C12733T"
                                                                                                                                                                                                                                        ]
                                                                                                                                                                                                                                      }
                                                                                                                                                                                                                                    },
                                                                                                                                                                                                                                    "children": [
                                                                                                                                                                                                                                      {
                                                                                                                                                                                                                                        "branch_attrs": {
                                                                                                                                                                                                                                          "labels": {
                                                                                                                                                                                                                                            "aa": "ORF1a: S2635L"
                                                                                                                                                                                                                                          },
                                                                                                                                                                                                                                          "mutations": {
                                                                                                                                                                                                                                            "ORF1a": [
                                                                                                                                                                                                                                              "S2635L"
                                                                                                                                                                                                                                            ],
                                                                                                                                                                                                                                            "nuc": [
                                                                                                                                                                                                                                              "C3634T",
                                                                                                                                                                                                                                              "C8169T",
                                                                                                                                                                                                                                              "A19821G"
                                                                                                                                                                                                                                            ]
                                                                                                                                                                                                                                          }
                                                                                                                                                                                                                                        },
                                                                                                                                                                                                                                        "name": "England/LIVE-DF5353/2021",
                                                                                                                                                                                                                                        "node_attrs": {
                                                                                                                                                                                                                                          "author": {
                                                                                                                                                                                                                                            "author": "Sam Haldenby et al",
                                                                                                                                                                                                                                            "value": "Sam Haldenby et al B"
                                                                                                                                                                                                                                          },
                                                                                                                                                                                                                                          "clade_membership": {
                                                                                                                                                                                                                                            "value": "20E (EU1)"
                                                                                                                                                                                                                                          },
                                                                                                                                                                                                                                          "country": {
                                                                                                                                                                                                                                            "value": "Europe"
                                                                                                                                                                                                                                          },
                                                                                                                                                                                                                                          "div": 19,
                                                                                                                                                                                                                                          "division": {
                                                                                                                                                                                                                                            "value": "Europe"
                                                                                                                                                                                                                                          },
                                                                                                                                                                                                                                          "division_exposure": {
                                                                                                                                                                                                                                            "value": "Europe"
                                                                                                                                                                                                                                          },
                                                                                                                                                                                                                                          "gisaid_epi_isl": {
                                                                                                                                                                                                                                            "value": "EPI_ISL_997420"
                                                                                                                                                                                                                                          },
                                                                                                                                                                                                                                          "host": {
                                                                                                                                                                                                                                            "value": "Human"
                                                                                                                                                                                                                                          },
                                                                                                                                                                                                                                          "custom_location": {
                                                                                                                                                                                                                                            "confidence": {
                                                                                                                                                                                                                                              "Europe": 1.0
                                                                                                                                                                                                                                            },
                                                                                                                                                                                                                                            "entropy": -1.000088900581841e-12,
                                                                                                                                                                                                                                            "value": "Europe"
                                                                                                                                                                                                                                          },
                                                                                                                                                                                                                                          "num_date": {
                                                                                                                                                                                                                                            "confidence": [
                                                                                                                                                                                                                                              2021.0863013698631,
                                                                                                                                                                                                                                              2021.0863013698631
                                                                                                                                                                                                                                            ],
                                                                                                                                                                                                                                            "value": 2021.0863013698631
                                                                                                                                                                                                                                          },
                                                                                                                                                                                                                                          "originating_lab": {
                                                                                                                                                                                                                                            "value": "Liverpool Clinical Laboratories"
                                                                                                                                                                                                                                          },
                                                                                                                                                                                                                                          "pangolin_lineage": {
                                                                                                                                                                                                                                            "value": "B.1.177"
                                                                                                                                                                                                                                          },
                                                                                                                                                                                                                                          "recency": {
                                                                                                                                                                                                                                            "value": "One month ago"
                                                                                                                                                                                                                                          },
                                                                                                                                                                                                                                          "region": {
                                                                                                                                                                                                                                            "value": "Europe"
                                                                                                                                                                                                                                          },
                                                                                                                                                                                                                                          "region_exposure": {
                                                                                                                                                                                                                                            "value": "Europe"
                                                                                                                                                                                                                                          },
                                                                                                                                                                                                                                          "subclade_membership": {
                                                                                                                                                                                                                                            "value": "20E (EU1)"
                                                                                                                                                                                                                                          },
                                                                                                                                                                                                                                          "submitting_lab": {
                                                                                                                                                                                                                                            "value": "COVID-19 Genomics UK (COG-UK) Consortium"
                                                                                                                                                                                                                                          },
                                                                                                                                                                                                                                          "url": "https://www.gisaid.org"
                                                                                                                                                                                                                                        }
                                                                                                                                                                                                                                      },
                                                                                                                                                                                                                                      {
                                                                                                                                                                                                                                        "branch_attrs": {
                                                                                                                                                                                                                                          "labels": {
                                                                                                                                                                                                                                            "aa": "ORF1a: T1881I; ORF1b: T2332I; S: S640F, V1176F"
                                                                                                                                                                                                                                          },
                                                                                                                                                                                                                                          "mutations": {
                                                                                                                                                                                                                                            "ORF1a": [
                                                                                                                                                                                                                                              "T1881I"
                                                                                                                                                                                                                                            ],
                                                                                                                                                                                                                                            "ORF1b": [
                                                                                                                                                                                                                                              "T2332I"
                                                                                                                                                                                                                                            ],
                                                                                                                                                                                                                                            "S": [
                                                                                                                                                                                                                                              "S640F",
                                                                                                                                                                                                                                              "V1176F"
                                                                                                                                                                                                                                            ],
                                                                                                                                                                                                                                            "nuc": [
                                                                                                                                                                                                                                              "C5907T",
                                                                                                                                                                                                                                              "C20462T",
                                                                                                                                                                                                                                              "C23481T",
                                                                                                                                                                                                                                              "G25088T"
                                                                                                                                                                                                                                            ]
                                                                                                                                                                                                                                          }
                                                                                                                                                                                                                                        },
                                                                                                                                                                                                                                        "name": "Poland/Pomorskie_MWB_170/2021",
                                                                                                                                                                                                                                        "node_attrs": {

                                                                                                                                                                                                                                          "author": {
                                                                                                                                                                                                                                            "author": "Lukasz Rabalski et al",
                                                                                                                                                                                                                                            "value": "Lukasz Rabalski et al"
                                                                                                                                                                                                                                          },
                                                                                                                                                                                                                                          "clade_membership": {
                                                                                                                                                                                                                                            "value": "20E (EU1)"
                                                                                                                                                                                                                                          },
                                                                                                                                                                                                                                          "country": {
                                                                                                                                                                                                                                            "value": "Europe"
                                                                                                                                                                                                                                          },
                                                                                                                                                                                                                                          "div": 20,
                                                                                                                                                                                                                                          "division": {
                                                                                                                                                                                                                                            "value": "Europe"
                                                                                                                                                                                                                                          },
                                                                                                                                                                                                                                          "division_exposure": {
                                                                                                                                                                                                                                            "value": "Europe"
                                                                                                                                                                                                                                          },
                                                                                                                                                                                                                                          "gisaid_epi_isl": {
                                                                                                                                                                                                                                            "value": "EPI_ISL_1040992"
                                                                                                                                                                                                                                          },
                                                                                                                                                                                                                                          "host": {
                                                                                                                                                                                                                                            "value": "Human"
                                                                                                                                                                                                                                          },
                                                                                                                                                                                                                                          "custom_location": {
                                                                                                                                                                                                                                            "confidence": {
                                                                                                                                                                                                                                              "Europe": 1.0
                                                                                                                                                                                                                                            },
                                                                                                                                                                                                                                            "entropy": -1.000088900581841e-12,
                                                                                                                                                                                                                                            "value": "Europe"
                                                                                                                                                                                                                                          },
                                                                                                                                                                                                                                          "num_date": {
                                                                                                                                                                                                                                            "confidence": [
                                                                                                                                                                                                                                              2021.0780821917808,
                                                                                                                                                                                                                                              2021.0780821917808
                                                                                                                                                                                                                                            ],
                                                                                                                                                                                                                                            "value": 2021.0780821917808
                                                                                                                                                                                                                                          },
                                                                                                                                                                                                                                          "originating_lab": {
                                                                                                                                                                                                                                            "value": "Medical Laboratory Bruss"
                                                                                                                                                                                                                                          },
                                                                                                                                                                                                                                          "pangolin_lineage": {
                                                                                                                                                                                                                                            "value": "B.1.177"
                                                                                                                                                                                                                                          },
                                                                                                                                                                                                                                          "recency": {
                                                                                                                                                                                                                                            "value": "One week ago"
                                                                                                                                                                                                                                          },
                                                                                                                                                                                                                                          "region": {
                                                                                                                                                                                                                                            "value": "Europe"
                                                                                                                                                                                                                                          },
                                                                                                                                                                                                                                          "region_exposure": {
                                                                                                                                                                                                                                            "value": "Europe"
                                                                                                                                                                                                                                          },

                                                                                                                                                                                                                                          "subclade_membership": {
                                                                                                                                                                                                                                            "value": "20E (EU1)"
                                                                                                                                                                                                                                          },
                                                                                                                                                                                                                                          "submitting_lab": {
                                                                                                                                                                                                                                            "value": "Laboratory of Recombinant Vaccines"
                                                                                                                                                                                                                                          },
                                                                                                                                                                                                                                          "url": "https://www.gisaid.org"
                                                                                                                                                                                                                                        }
                                                                                                                                                                                                                                      }
                                                                                                                                                                                                                                    ],
                                                                                                                                                                                                                                    "name": "NODE_0000977",
                                                                                                                                                                                                                                    "node_attrs": {
                                                                                                                                                                                                                                      "clade_membership": {
                                                                                                                                                                                                                                        "value": "20E (EU1)"
                                                                                                                                                                                                                                      },
                                                                                                                                                                                                                                      "div": 16,
                                                                                                                                                                                                                                      "custom_location": {
                                                                                                                                                                                                                                        "confidence": {
                                                                                                                                                                                                                                          "Asia": 0.008557969841975124,
                                                                                                                                                                                                                                          "Europe": 0.9876511987787275,
                                                                                                                                                                                                                                          "South America": 0.002378696244610773
                                                                                                                                                                                                                                        },
                                                                                                                                                                                                                                        "entropy": 0.07775743204065316,
                                                                                                                                                                                                                                        "value": "Europe"
                                                                                                                                                                                                                                      },
                                                                                                                                                                                                                                      "num_date": {
                                                                                                                                                                                                                                        "confidence": [
                                                                                                                                                                                                                                          2020.853803732549,
                                                                                                                                                                                                                                          2021.0212167088512
                                                                                                                                                                                                                                        ],
                                                                                                                                                                                                                                        "value": 2020.9603682351003
                                                                                                                                                                                                                                      },
                                                                                                                                                                                                                                      "subclade_membership": {
                                                                                                                                                                                                                                        "value": "20E (EU1)"
                                                                                                                                                                                                                                      }
                                                                                                                                                                                                                                    }
                                                                                                                                                                                                                                  },
                                                                                                                                                                                                                                  {
                                                                                                                                                                                                                                    "branch_attrs": {
                                                                                                                                                                                                                                      "mutations": {}
                                                                                                                                                                                                                                    },
                                                                                                                                                                                                                                    "children": [
                                                                                                                                                                                                                                      {
                                                                                                                                                                                                                                        "branch_attrs": {
                                                                                                                                                                                                                                          "labels": {
                                                                                                                                                                                                                                            "aa": "ORF1a: A1397S, L3606F; ORF1b: D2361Y; S: N556K"
                                                                                                                                                                                                                                          },
                                                                                                                                                                                                                                          "mutations": {
                                                                                                                                                                                                                                            "ORF1a": [
                                                                                                                                                                                                                                              "A1397S",
                                                                                                                                                                                                                                              "L3606F"
                                                                                                                                                                                                                                            ],
                                                                                                                                                                                                                                            "ORF1b": [
                                                                                                                                                                                                                                              "D2361Y"
                                                                                                                                                                                                                                            ],
                                                                                                                                                                                                                                            "S": [
                                                                                                                                                                                                                                              "N556K"
                                                                                                                                                                                                                                            ],
                                                                                                                                                                                                                                            "nuc": [
                                                                                                                                                                                                                                              "G4454T",
                                                                                                                                                                                                                                              "G11083T",
                                                                                                                                                                                                                                              "G20548T",
                                                                                                                                                                                                                                              "C23230A"
                                                                                                                                                                                                                                            ]
                                                                                                                                                                                                                                          }
                                                                                                                                                                                                                                        },
                                                                                                                                                                                                                                        "name": "India/KA-NIMH-SEQ-65/2021",
                                                                                                                                                                                                                                        "node_attrs": {
                                                                                                                                                                                                                                          "author": {
                                                                                                                                                                                                                                            "author": "Chitra Pattabiraman et al",
                                                                                                                                                                                                                                            "value": "Chitra Pattabiraman et al"
                                                                                                                                                                                                                                          },
                                                                                                                                                                                                                                          "clade_membership": {
                                                                                                                                                                                                                                            "value": "20E (EU1)"
                                                                                                                                                                                                                                          },
                                                                                                                                                                                                                                          "country": {
                                                                                                                                                                                                                                            "value": "Asia"
                                                                                                                                                                                                                                          },
                                                                                                                                                                                                                                          "div": 18,
                                                                                                                                                                                                                                          "division": {
                                                                                                                                                                                                                                            "value": "Asia"
                                                                                                                                                                                                                                          },
                                                                                                                                                                                                                                          "division_exposure": {
                                                                                                                                                                                                                                            "value": "Asia"
                                                                                                                                                                                                                                          },
                                                                                                                                                                                                                                          "gisaid_epi_isl": {
                                                                                                                                                                                                                                            "value": "EPI_ISL_860186"
                                                                                                                                                                                                                                          },
                                                                                                                                                                                                                                          "host": {
                                                                                                                                                                                                                                            "value": "Human"
                                                                                                                                                                                                                                          },
                                                                                                                                                                                                                                          "custom_location": {
                                                                                                                                                                                                                                            "confidence": {
                                                                                                                                                                                                                                              "Asia": 1.0
                                                                                                                                                                                                                                            },
                                                                                                                                                                                                                                            "entropy": -1.000088900581841e-12,
                                                                                                                                                                                                                                            "value": "Asia"
                                                                                                                                                                                                                                          },
                                                                                                                                                                                                                                          "num_date": {
                                                                                                                                                                                                                                            "confidence": [
                                                                                                                                                                                                                                              2021.009589041096,
                                                                                                                                                                                                                                              2021.009589041096
                                                                                                                                                                                                                                            ],
                                                                                                                                                                                                                                            "value": 2021.009589041096
                                                                                                                                                                                                                                          },
                                                                                                                                                                                                                                          "originating_lab": {
                                                                                                                                                                                                                                            "value": "Bangalore Medical College and Research Institute"
                                                                                                                                                                                                                                          },
                                                                                                                                                                                                                                          "pangolin_lineage": {
                                                                                                                                                                                                                                            "value": "B.1.177"
                                                                                                                                                                                                                                          },
                                                                                                                                                                                                                                          "recency": {
                                                                                                                                                                                                                                            "value": "Older"
                                                                                                                                                                                                                                          },
                                                                                                                                                                                                                                          "region": {
                                                                                                                                                                                                                                            "value": "Asia"
                                                                                                                                                                                                                                          },
                                                                                                                                                                                                                                          "region_exposure": {
                                                                                                                                                                                                                                            "value": "Asia"
                                                                                                                                                                                                                                          },
                                                                                                                                                                                                                                          "subclade_membership": {
                                                                                                                                                                                                                                            "value": "20E (EU1)"
                                                                                                                                                                                                                                          },
                                                                                                                                                                                                                                          "submitting_lab": {
                                                                                                                                                                                                                                            "value": "Department of Neurovirology, National Institute of Mental Health and Neurosciences (NIMHANS)"
                                                                                                                                                                                                                                          },
                                                                                                                                                                                                                                          "url": "https://www.gisaid.org"
                                                                                                                                                                                                                                        }
                                                                                                                                                                                                                                      },
                                                                                                                                                                                                                                      {
                                                                                                                                                                                                                                        "branch_attrs": {
                                                                                                                                                                                                                                          "mutations": {}
                                                                                                                                                                                                                                        },
                                                                                                                                                                                                                                        "children": [
                                                                                                                                                                                                                                          {
                                                                                                                                                                                                                                            "branch_attrs": {
                                                                                                                                                                                                                                              "labels": {
                                                                                                                                                                                                                                                "aa": "ORF1a: T2274I, M2674I; ORF1b: V396F; S: Q218H, A771V"
                                                                                                                                                                                                                                              },
                                                                                                                                                                                                                                              "mutations": {
                                                                                                                                                                                                                                                "ORF1a": [
                                                                                                                                                                                                                                                  "T2274I",
                                                                                                                                                                                                                                                  "M2674I"
                                                                                                                                                                                                                                                ],
                                                                                                                                                                                                                                                "ORF1b": [
                                                                                                                                                                                                                                                  "V396F"
                                                                                                                                                                                                                                                ],
                                                                                                                                                                                                                                                "S": [
                                                                                                                                                                                                                                                  "Q218H",
                                                                                                                                                                                                                                                  "A771V"
                                                                                                                                                                                                                                                ],
                                                                                                                                                                                                                                                "nuc": [
                                                                                                                                                                                                                                                  "C7086T",
                                                                                                                                                                                                                                                  "G8287T",
                                                                                                                                                                                                                                                  "G14653T",
                                                                                                                                                                                                                                                  "G22216T",
                                                                                                                                                                                                                                                  "C23874T"
                                                                                                                                                                                                                                                ]
                                                                                                                                                                                                                                              }
                                                                                                                                                                                                                                            },
                                                                                                                                                                                                                                            "name": "England/LIVE-DF7C65/2021",
                                                                                                                                                                                                                                            "node_attrs": {
                                                                                                                                                                                                                                              "author": {
                                                                                                                                                                                                                                                "author": "Sam Haldenby et al",
                                                                                                                                                                                                                                                "value": "Sam Haldenby et al B"
                                                                                                                                                                                                                                              },
                                                                                                                                                                                                                                              "clade_membership": {
                                                                                                                                                                                                                                                "value": "20E (EU1)"
                                                                                                                                                                                                                                              },
                                                                                                                                                                                                                                              "country": {
                                                                                                                                                                                                                                                "value": "Europe"
                                                                                                                                                                                                                                              },
                                                                                                                                                                                                                                              "div": 19,
                                                                                                                                                                                                                                              "division": {
                                                                                                                                                                                                                                                "value": "Europe"
                                                                                                                                                                                                                                              },
                                                                                                                                                                                                                                              "division_exposure": {
                                                                                                                                                                                                                                                "value": "Europe"
                                                                                                                                                                                                                                              },
                                                                                                                                                                                                                                              "gisaid_epi_isl": {
                                                                                                                                                                                                                                                "value": "EPI_ISL_997504"
                                                                                                                                                                                                                                              },
                                                                                                                                                                                                                                              "host": {
                                                                                                                                                                                                                                                "value": "Human"
                                                                                                                                                                                                                                              },
                                                                                                                                                                                                                                              "custom_location": {
                                                                                                                                                                                                                                                "confidence": {
                                                                                                                                                                                                                                                  "Europe": 1.0
                                                                                                                                                                                                                                                },
                                                                                                                                                                                                                                                "entropy": -1.000088900581841e-12,
                                                                                                                                                                                                                                                "value": "Europe"
                                                                                                                                                                                                                                              },
                                                                                                                                                                                                                                              "num_date": {
                                                                                                                                                                                                                                                "confidence": [
                                                                                                                                                                                                                                                  2021.0917808219178,
                                                                                                                                                                                                                                                  2021.0917808219178
                                                                                                                                                                                                                                                ],
                                                                                                                                                                                                                                                "value": 2021.0917808219178
                                                                                                                                                                                                                                              },
                                                                                                                                                                                                                                              "originating_lab": {
                                                                                                                                                                                                                                                "value": "Liverpool Clinical Laboratories"
                                                                                                                                                                                                                                              },
                                                                                                                                                                                                                                              "pangolin_lineage": {
                                                                                                                                                                                                                                                "value": "B.1.177"
                                                                                                                                                                                                                                              },
                                                                                                                                                                                                                                              "recency": {
                                                                                                                                                                                                                                                "value": "One month ago"
                                                                                                                                                                                                                                              },
                                                                                                                                                                                                                                              "region": {
                                                                                                                                                                                                                                                "value": "Europe"
                                                                                                                                                                                                                                              },
                                                                                                                                                                                                                                              "region_exposure": {
                                                                                                                                                                                                                                                "value": "Europe"
                                                                                                                                                                                                                                              },
                                                                                                                                                                                                                                              "subclade_membership": {
                                                                                                                                                                                                                                                "value": "20E (EU1)"
                                                                                                                                                                                                                                              },
                                                                                                                                                                                                                                              "submitting_lab": {
                                                                                                                                                                                                                                                "value": "COVID-19 Genomics UK (COG-UK) Consortium"
                                                                                                                                                                                                                                              },
                                                                                                                                                                                                                                              "url": "https://www.gisaid.org"
                                                                                                                                                                                                                                            }
                                                                                                                                                                                                                                          },
                                                                                                                                                                                                                                          {
                                                                                                                                                                                                                                            "branch_attrs": {
                                                                                                                                                                                                                                              "mutations": {}
                                                                                                                                                                                                                                            },
                                                                                                                                                                                                                                            "children": [
                                                                                                                                                                                                                                              {
                                                                                                                                                                                                                                                "branch_attrs": {
                                                                                                                                                                                                                                                  "labels": {
                                                                                                                                                                                                                                                    "aa": "ORF1b: G2510C"
                                                                                                                                                                                                                                                  },
                                                                                                                                                                                                                                                  "mutations": {
                                                                                                                                                                                                                                                    "ORF1b": [
                                                                                                                                                                                                                                                      "G2510C"
                                                                                                                                                                                                                                                    ],
                                                                                                                                                                                                                                                    "nuc": [
                                                                                                                                                                                                                                                      "C11704T",
                                                                                                                                                                                                                                                      "T16743C",
                                                                                                                                                                                                                                                      "G20995T"
                                                                                                                                                                                                                                                    ]
                                                                                                                                                                                                                                                  }
                                                                                                                                                                                                                                                },
                                                                                                                                                                                                                                                "name": "Lithuania/ID7411/2021",
                                                                                                                                                                                                                                                "node_attrs": {

                                                                                                                                                                                                                                                  "author": {
                                                                                                                                                                                                                                                    "author": "Ingrida Olendraite et al",
                                                                                                                                                                                                                                                    "value": "Ingrida Olendraite et al"
                                                                                                                                                                                                                                                  },
                                                                                                                                                                                                                                                  "clade_membership": {
                                                                                                                                                                                                                                                    "value": "20E (EU1)"
                                                                                                                                                                                                                                                  },
                                                                                                                                                                                                                                                  "country": {
                                                                                                                                                                                                                                                    "value": "Europe"
                                                                                                                                                                                                                                                  },
                                                                                                                                                                                                                                                  "div": 17,
                                                                                                                                                                                                                                                  "division": {
                                                                                                                                                                                                                                                    "value": "Europe"
                                                                                                                                                                                                                                                  },
                                                                                                                                                                                                                                                  "division_exposure": {
                                                                                                                                                                                                                                                    "value": "Europe"
                                                                                                                                                                                                                                                  },
                                                                                                                                                                                                                                                  "gisaid_epi_isl": {
                                                                                                                                                                                                                                                    "value": "EPI_ISL_934279"
                                                                                                                                                                                                                                                  },
                                                                                                                                                                                                                                                  "host": {
                                                                                                                                                                                                                                                    "value": "Human"
                                                                                                                                                                                                                                                  },
                                                                                                                                                                                                                                                  "custom_location": {
                                                                                                                                                                                                                                                    "confidence": {
                                                                                                                                                                                                                                                      "Europe": 1.0
                                                                                                                                                                                                                                                    },
                                                                                                                                                                                                                                                    "entropy": -1.000088900581841e-12,
                                                                                                                                                                                                                                                    "value": "Europe"
                                                                                                                                                                                                                                                  },
                                                                                                                                                                                                                                                  "num_date": {
                                                                                                                                                                                                                                                    "confidence": [
                                                                                                                                                                                                                                                      2021.0369863013698,
                                                                                                                                                                                                                                                      2021.0369863013698
                                                                                                                                                                                                                                                    ],
                                                                                                                                                                                                                                                    "value": 2021.0369863013698
                                                                                                                                                                                                                                                  },
                                                                                                                                                                                                                                                  "originating_lab": {
                                                                                                                                                                                                                                                    "value": "Vilnius university hospital Santaros Klinikos, Center of Laboratory Medicine"
                                                                                                                                                                                                                                                  },
                                                                                                                                                                                                                                                  "pangolin_lineage": {
                                                                                                                                                                                                                                                    "value": "B.1.177"
                                                                                                                                                                                                                                                  },
                                                                                                                                                                                                                                                  "recency": {
                                                                                                                                                                                                                                                    "value": "One month ago"
                                                                                                                                                                                                                                                  },
                                                                                                                                                                                                                                                  "region": {
                                                                                                                                                                                                                                                    "value": "Europe"
                                                                                                                                                                                                                                                  },
                                                                                                                                                                                                                                                  "region_exposure": {
                                                                                                                                                                                                                                                    "value": "Europe"
                                                                                                                                                                                                                                                  },

                                                                                                                                                                                                                                                  "subclade_membership": {
                                                                                                                                                                                                                                                    "value": "20E (EU1)"
                                                                                                                                                                                                                                                  },
                                                                                                                                                                                                                                                  "submitting_lab": {
                                                                                                                                                                                                                                                    "value": "Vilnius university hospital Santaros Klinikos, Center of Laboratory Medicine"
                                                                                                                                                                                                                                                  },
                                                                                                                                                                                                                                                  "url": "https://www.gisaid.org"
                                                                                                                                                                                                                                                }
                                                                                                                                                                                                                                              },
                                                                                                                                                                                                                                              {
                                                                                                                                                                                                                                                "branch_attrs": {
                                                                                                                                                                                                                                                  "mutations": {}
                                                                                                                                                                                                                                                },
                                                                                                                                                                                                                                                "children": [
                                                                                                                                                                                                                                                  {
                                                                                                                                                                                                                                                    "branch_attrs": {
                                                                                                                                                                                                                                                      "mutations": {}
                                                                                                                                                                                                                                                    },
                                                                                                                                                                                                                                                    "name": "Ireland/KE-NVRL-21IRL09352/2021",
                                                                                                                                                                                                                                                    "node_attrs": {
                                                                                                                                                                                                                                                      "author": {
                                                                                                                                                                                                                                                        "author": "Michael Carr et al",
                                                                                                                                                                                                                                                        "value": "Michael Carr et al"
                                                                                                                                                                                                                                                      },
                                                                                                                                                                                                                                                      "clade_membership": {
                                                                                                                                                                                                                                                        "value": "20E (EU1)"
                                                                                                                                                                                                                                                      },
                                                                                                                                                                                                                                                      "country": {
                                                                                                                                                                                                                                                        "value": "Europe"
                                                                                                                                                                                                                                                      },
                                                                                                                                                                                                                                                      "div": 14,
                                                                                                                                                                                                                                                      "division": {
                                                                                                                                                                                                                                                        "value": "Europe"
                                                                                                                                                                                                                                                      },
                                                                                                                                                                                                                                                      "division_exposure": {
                                                                                                                                                                                                                                                        "value": "Europe"
                                                                                                                                                                                                                                                      },
                                                                                                                                                                                                                                                      "gisaid_epi_isl": {
                                                                                                                                                                                                                                                        "value": "EPI_ISL_875358"
                                                                                                                                                                                                                                                      },
                                                                                                                                                                                                                                                      "host": {
                                                                                                                                                                                                                                                        "value": "Human"
                                                                                                                                                                                                                                                      },
                                                                                                                                                                                                                                                      "custom_location": {
                                                                                                                                                                                                                                                        "confidence": {
                                                                                                                                                                                                                                                          "Europe": 1.0
                                                                                                                                                                                                                                                        },
                                                                                                                                                                                                                                                        "entropy": -1.000088900581841e-12,
                                                                                                                                                                                                                                                        "value": "Europe"
                                                                                                                                                                                                                                                      },
                                                                                                                                                                                                                                                      "num_date": {
                                                                                                                                                                                                                                                        "confidence": [
                                                                                                                                                                                                                                                          2021.031506849315,
                                                                                                                                                                                                                                                          2021.031506849315
                                                                                                                                                                                                                                                        ],
                                                                                                                                                                                                                                                        "value": 2021.031506849315
                                                                                                                                                                                                                                                      },
                                                                                                                                                                                                                                                      "originating_lab": {
                                                                                                                                                                                                                                                        "value": "National Virus Reference Laboratory"
                                                                                                                                                                                                                                                      },
                                                                                                                                                                                                                                                      "pangolin_lineage": {
                                                                                                                                                                                                                                                        "value": "B.1.177"
                                                                                                                                                                                                                                                      },
                                                                                                                                                                                                                                                      "recency": {
                                                                                                                                                                                                                                                        "value": "Older"
                                                                                                                                                                                                                                                      },
                                                                                                                                                                                                                                                      "region": {
                                                                                                                                                                                                                                                        "value": "Europe"
                                                                                                                                                                                                                                                      },
                                                                                                                                                                                                                                                      "region_exposure": {
                                                                                                                                                                                                                                                        "value": "Europe"
                                                                                                                                                                                                                                                      },

                                                                                                                                                                                                                                                      "subclade_membership": {
                                                                                                                                                                                                                                                        "value": "20E (EU1)"
                                                                                                                                                                                                                                                      },
                                                                                                                                                                                                                                                      "submitting_lab": {
                                                                                                                                                                                                                                                        "value": "National Virus Reference Laboratory"
                                                                                                                                                                                                                                                      },
                                                                                                                                                                                                                                                      "url": "https://www.gisaid.org"
                                                                                                                                                                                                                                                    }
                                                                                                                                                                                                                                                  },
                                                                                                                                                                                                                                                  {
                                                                                                                                                                                                                                                    "branch_attrs": {
                                                                                                                                                                                                                                                      "mutations": {
                                                                                                                                                                                                                                                        "nuc": [
                                                                                                                                                                                                                                                          "C24334T"
                                                                                                                                                                                                                                                        ]
                                                                                                                                                                                                                                                      }
                                                                                                                                                                                                                                                    },
                                                                                                                                                                                                                                                    "children": [
                                                                                                                                                                                                                                                      {
                                                                                                                                                                                                                                                        "branch_attrs": {
                                                                                                                                                                                                                                                          "labels": {
                                                                                                                                                                                                                                                            "aa": "ORF1a: L1955F; ORF7b: S5L"
                                                                                                                                                                                                                                                          },
                                                                                                                                                                                                                                                          "mutations": {
                                                                                                                                                                                                                                                            "ORF1a": [
                                                                                                                                                                                                                                                              "L1955F"
                                                                                                                                                                                                                                                            ],
                                                                                                                                                                                                                                                            "ORF7b": [
                                                                                                                                                                                                                                                              "S5L"
                                                                                                                                                                                                                                                            ],
                                                                                                                                                                                                                                                            "nuc": [
                                                                                                                                                                                                                                                              "C1150T",
                                                                                                                                                                                                                                                              "C6128T",
                                                                                                                                                                                                                                                              "A22036G",
                                                                                                                                                                                                                                                              "C27769T"
                                                                                                                                                                                                                                                            ]
                                                                                                                                                                                                                                                          }
                                                                                                                                                                                                                                                        },
                                                                                                                                                                                                                                                        "name": "Poland/NIPH-NIH_ECDC-081/2021",
                                                                                                                                                                                                                                                        "node_attrs": {

                                                                                                                                                                                                                                                          "author": {
                                                                                                                                                                                                                                                            "author": "Wo\u0142kowicz Tomasz et al",
                                                                                                                                                                                                                                                            "value": "Wo\u0142kowicz Tomasz et al"
                                                                                                                                                                                                                                                          },
                                                                                                                                                                                                                                                          "clade_membership": {
                                                                                                                                                                                                                                                            "value": "20E (EU1)"
                                                                                                                                                                                                                                                          },
                                                                                                                                                                                                                                                          "country": {
                                                                                                                                                                                                                                                            "value": "Europe"
                                                                                                                                                                                                                                                          },
                                                                                                                                                                                                                                                          "div": 19,
                                                                                                                                                                                                                                                          "division": {
                                                                                                                                                                                                                                                            "value": "Europe"
                                                                                                                                                                                                                                                          },
                                                                                                                                                                                                                                                          "division_exposure": {
                                                                                                                                                                                                                                                            "value": "Europe"
                                                                                                                                                                                                                                                          },
                                                                                                                                                                                                                                                          "gisaid_epi_isl": {
                                                                                                                                                                                                                                                            "value": "EPI_ISL_1091482"
                                                                                                                                                                                                                                                          },
                                                                                                                                                                                                                                                          "host": {
                                                                                                                                                                                                                                                            "value": "Human"
                                                                                                                                                                                                                                                          },
                                                                                                                                                                                                                                                          "custom_location": {
                                                                                                                                                                                                                                                            "confidence": {
                                                                                                                                                                                                                                                              "Europe": 1.0
                                                                                                                                                                                                                                                            },
                                                                                                                                                                                                                                                            "entropy": -1.000088900581841e-12,
                                                                                                                                                                                                                                                            "value": "Europe"
                                                                                                                                                                                                                                                          },
                                                                                                                                                                                                                                                          "num_date": {
                                                                                                                                                                                                                                                            "confidence": [
                                                                                                                                                                                                                                                              2021.0945205479452,
                                                                                                                                                                                                                                                              2021.0945205479452
                                                                                                                                                                                                                                                            ],
                                                                                                                                                                                                                                                            "value": 2021.0945205479452
                                                                                                                                                                                                                                                          },
                                                                                                                                                                                                                                                          "originating_lab": {
                                                                                                                                                                                                                                                            "value": "National Institute of Public Health - National Institute of Hygiene"
                                                                                                                                                                                                                                                          },
                                                                                                                                                                                                                                                          "pangolin_lineage": {
                                                                                                                                                                                                                                                            "value": "B.1.177"
                                                                                                                                                                                                                                                          },
                                                                                                                                                                                                                                                          "recency": {
                                                                                                                                                                                                                                                            "value": "3-7 days ago"
                                                                                                                                                                                                                                                          },
                                                                                                                                                                                                                                                          "region": {
                                                                                                                                                                                                                                                            "value": "Europe"
                                                                                                                                                                                                                                                          },
                                                                                                                                                                                                                                                          "region_exposure": {
                                                                                                                                                                                                                                                            "value": "Europe"
                                                                                                                                                                                                                                                          },

                                                                                                                                                                                                                                                          "subclade_membership": {
                                                                                                                                                                                                                                                            "value": "20E (EU1)"
                                                                                                                                                                                                                                                          },
                                                                                                                                                                                                                                                          "submitting_lab": {
                                                                                                                                                                                                                                                            "value": "1. National Institute of Public Health - National Institute of Hygiene; 2. Eurofins Genomics Europe Sequencing GmbH"
                                                                                                                                                                                                                                                          },
                                                                                                                                                                                                                                                          "url": "https://www.gisaid.org"
                                                                                                                                                                                                                                                        }
                                                                                                                                                                                                                                                      },
                                                                                                                                                                                                                                                      {
                                                                                                                                                                                                                                                        "branch_attrs": {
                                                                                                                                                                                                                                                          "labels": {
                                                                                                                                                                                                                                                            "aa": "ORF3a: G44R"
                                                                                                                                                                                                                                                          },
                                                                                                                                                                                                                                                          "mutations": {
                                                                                                                                                                                                                                                            "ORF3a": [
                                                                                                                                                                                                                                                              "G44R"
                                                                                                                                                                                                                                                            ],
                                                                                                                                                                                                                                                            "nuc": [
                                                                                                                                                                                                                                                              "G25522C"
                                                                                                                                                                                                                                                            ]
                                                                                                                                                                                                                                                          }
                                                                                                                                                                                                                                                        },
                                                                                                                                                                                                                                                        "children": [
                                                                                                                                                                                                                                                          {
                                                                                                                                                                                                                                                            "branch_attrs": {
                                                                                                                                                                                                                                                              "mutations": {}
                                                                                                                                                                                                                                                            },
                                                                                                                                                                                                                                                            "name": "Norway/0830/2021",
                                                                                                                                                                                                                                                            "node_attrs": {
                                                                                                                                                                                                                                                              "author": {
                                                                                                                                                                                                                                                                "author": "Kathrine Stene-Johansen et al",
                                                                                                                                                                                                                                                                "value": "Kathrine Stene-Johansen et al"
                                                                                                                                                                                                                                                              },
                                                                                                                                                                                                                                                              "clade_membership": {
                                                                                                                                                                                                                                                                "value": "20E (EU1)"
                                                                                                                                                                                                                                                              },
                                                                                                                                                                                                                                                              "country": {
                                                                                                                                                                                                                                                                "value": "Europe"
                                                                                                                                                                                                                                                              },
                                                                                                                                                                                                                                                              "div": 16,
                                                                                                                                                                                                                                                              "division": {
                                                                                                                                                                                                                                                                "value": "Europe"
                                                                                                                                                                                                                                                              },
                                                                                                                                                                                                                                                              "division_exposure": {
                                                                                                                                                                                                                                                                "value": "Europe"
                                                                                                                                                                                                                                                              },
                                                                                                                                                                                                                                                              "gisaid_epi_isl": {
                                                                                                                                                                                                                                                                "value": "EPI_ISL_906810"
                                                                                                                                                                                                                                                              },
                                                                                                                                                                                                                                                              "host": {
                                                                                                                                                                                                                                                                "value": "Human"
                                                                                                                                                                                                                                                              },
                                                                                                                                                                                                                                                              "custom_location": {
                                                                                                                                                                                                                                                                "confidence": {
                                                                                                                                                                                                                                                                  "Europe": 1.0
                                                                                                                                                                                                                                                                },
                                                                                                                                                                                                                                                                "entropy": -1.000088900581841e-12,
                                                                                                                                                                                                                                                                "value": "Europe"
                                                                                                                                                                                                                                                              },
                                                                                                                                                                                                                                                              "num_date": {
                                                                                                                                                                                                                                                                "confidence": [
                                                                                                                                                                                                                                                                  2021.0342465753424,
                                                                                                                                                                                                                                                                  2021.0342465753424
                                                                                                                                                                                                                                                                ],
                                                                                                                                                                                                                                                                "value": 2021.0342465753424
                                                                                                                                                                                                                                                              },
                                                                                                                                                                                                                                                              "originating_lab": {
                                                                                                                                                                                                                                                                "value": "University Hospital of Northern Norway, Department for Microbiology and Infectious Disease Control"
                                                                                                                                                                                                                                                              },
                                                                                                                                                                                                                                                              "pangolin_lineage": {
                                                                                                                                                                                                                                                                "value": "B.1.177"
                                                                                                                                                                                                                                                              },
                                                                                                                                                                                                                                                              "recency": {
                                                                                                                                                                                                                                                                "value": "Older"
                                                                                                                                                                                                                                                              },
                                                                                                                                                                                                                                                              "region": {
                                                                                                                                                                                                                                                                "value": "Europe"
                                                                                                                                                                                                                                                              },
                                                                                                                                                                                                                                                              "region_exposure": {
                                                                                                                                                                                                                                                                "value": "Europe"
                                                                                                                                                                                                                                                              },
                                                                                                                                                                                                                                                              "subclade_membership": {
                                                                                                                                                                                                                                                                "value": "20E (EU1)"
                                                                                                                                                                                                                                                              },
                                                                                                                                                                                                                                                              "submitting_lab": {
                                                                                                                                                                                                                                                                "value": "Norwegian Institute of Public Health, Department of Virology"
                                                                                                                                                                                                                                                              },
                                                                                                                                                                                                                                                              "url": "https://www.gisaid.org"
                                                                                                                                                                                                                                                            }
                                                                                                                                                                                                                                                          },
                                                                                                                                                                                                                                                          {
                                                                                                                                                                                                                                                            "branch_attrs": {
                                                                                                                                                                                                                                                              "labels": {
                                                                                                                                                                                                                                                                "aa": "ORF1a: G82X, H83-, V84-, M85X"
                                                                                                                                                                                                                                                              },
                                                                                                                                                                                                                                                              "mutations": {
                                                                                                                                                                                                                                                                "ORF1a": [
                                                                                                                                                                                                                                                                  "G82X",
                                                                                                                                                                                                                                                                  "H83-",
                                                                                                                                                                                                                                                                  "V84-",
                                                                                                                                                                                                                                                                  "M85X"
                                                                                                                                                                                                                                                                ],
                                                                                                                                                                                                                                                                "nuc": [
                                                                                                                                                                                                                                                                  "G510-",
                                                                                                                                                                                                                                                                  "T511-",
                                                                                                                                                                                                                                                                  "C512-",
                                                                                                                                                                                                                                                                  "A513-",
                                                                                                                                                                                                                                                                  "T514-",
                                                                                                                                                                                                                                                                  "G515-",
                                                                                                                                                                                                                                                                  "T516-",
                                                                                                                                                                                                                                                                  "T517-",
                                                                                                                                                                                                                                                                  "A518-",
                                                                                                                                                                                                                                                                  "T6769C",
                                                                                                                                                                                                                                                                  "C14178T"
                                                                                                                                                                                                                                                                ]
                                                                                                                                                                                                                                                              }
                                                                                                                                                                                                                                                            },
                                                                                                                                                                                                                                                            "name": "Norway/3473/2021",
                                                                                                                                                                                                                                                            "node_attrs": {
                                                                                                                                                                                                                                                              "author": {
                                                                                                                                                                                                                                                                "author": "Kathrine Stene-Johansen et al",
                                                                                                                                                                                                                                                                "value": "Kathrine Stene-Johansen et al"
                                                                                                                                                                                                                                                              },
                                                                                                                                                                                                                                                              "clade_membership": {
                                                                                                                                                                                                                                                                "value": "20E (EU1)"
                                                                                                                                                                                                                                                              },
                                                                                                                                                                                                                                                              "country": {
                                                                                                                                                                                                                                                                "value": "Europe"
                                                                                                                                                                                                                                                              },
                                                                                                                                                                                                                                                              "div": 18,
                                                                                                                                                                                                                                                              "division": {
                                                                                                                                                                                                                                                                "value": "Europe"
                                                                                                                                                                                                                                                              },
                                                                                                                                                                                                                                                              "division_exposure": {
                                                                                                                                                                                                                                                                "value": "Europe"
                                                                                                                                                                                                                                                              },
                                                                                                                                                                                                                                                              "gisaid_epi_isl": {
                                                                                                                                                                                                                                                                "value": "EPI_ISL_1073917"
                                                                                                                                                                                                                                                              },
                                                                                                                                                                                                                                                              "host": {
                                                                                                                                                                                                                                                                "value": "Human"
                                                                                                                                                                                                                                                              },
                                                                                                                                                                                                                                                              "custom_location": {
                                                                                                                                                                                                                                                                "confidence": {
                                                                                                                                                                                                                                                                  "Europe": 1.0
                                                                                                                                                                                                                                                                },
                                                                                                                                                                                                                                                                "entropy": -1.000088900581841e-12,
                                                                                                                                                                                                                                                                "value": "Europe"
                                                                                                                                                                                                                                                              },
                                                                                                                                                                                                                                                              "num_date": {
                                                                                                                                                                                                                                                                "confidence": [
                                                                                                                                                                                                                                                                  2021.0863013698631,
                                                                                                                                                                                                                                                                  2021.0863013698631
                                                                                                                                                                                                                                                                ],
                                                                                                                                                                                                                                                                "value": 2021.0863013698631
                                                                                                                                                                                                                                                              },
                                                                                                                                                                                                                                                              "originating_lab": {
                                                                                                                                                                                                                                                                "value": "University Hospital of Northern Norway, Department for Microbiology and Infectious Disease Control"
                                                                                                                                                                                                                                                              },
                                                                                                                                                                                                                                                              "pangolin_lineage": {
                                                                                                                                                                                                                                                                "value": "B.1.177"
                                                                                                                                                                                                                                                              },
                                                                                                                                                                                                                                                              "recency": {
                                                                                                                                                                                                                                                                "value": "One week ago"
                                                                                                                                                                                                                                                              },
                                                                                                                                                                                                                                                              "region": {
                                                                                                                                                                                                                                                                "value": "Europe"
                                                                                                                                                                                                                                                              },
                                                                                                                                                                                                                                                              "region_exposure": {
                                                                                                                                                                                                                                                                "value": "Europe"
                                                                                                                                                                                                                                                              },
                                                                                                                                                                                                                                                              "subclade_membership": {
                                                                                                                                                                                                                                                                "value": "20E (EU1)"
                                                                                                                                                                                                                                                              },
                                                                                                                                                                                                                                                              "submitting_lab": {
                                                                                                                                                                                                                                                                "value": "Norwegian Institute of Public Health, Department of Virology"
                                                                                                                                                                                                                                                              },
                                                                                                                                                                                                                                                              "url": "https://www.gisaid.org"
                                                                                                                                                                                                                                                            }
                                                                                                                                                                                                                                                          }
                                                                                                                                                                                                                                                        ],
                                                                                                                                                                                                                                                        "name": "NODE_0000969",
                                                                                                                                                                                                                                                        "node_attrs": {
                                                                                                                                                                                                                                                          "clade_membership": {
                                                                                                                                                                                                                                                            "value": "20E (EU1)"
                                                                                                                                                                                                                                                          },
                                                                                                                                                                                                                                                          "div": 16,
                                                                                                                                                                                                                                                          "custom_location": {
                                                                                                                                                                                                                                                            "confidence": {
                                                                                                                                                                                                                                                              "Asia": 0.003238250939761091,
                                                                                                                                                                                                                                                              "Europe": 0.9935680788949551,
                                                                                                                                                                                                                                                              "South America": 0.0019410473715411383
                                                                                                                                                                                                                                                            },
                                                                                                                                                                                                                                                            "entropy": 0.04646224040760486,
                                                                                                                                                                                                                                                            "value": "Europe"
                                                                                                                                                                                                                                                          },
                                                                                                                                                                                                                                                          "num_date": {
                                                                                                                                                                                                                                                            "confidence": [
                                                                                                                                                                                                                                                              2020.928417783543,
                                                                                                                                                                                                                                                              2021.0342465753424
                                                                                                                                                                                                                                                            ],
                                                                                                                                                                                                                                                            "value": 2021.0334718245576
                                                                                                                                                                                                                                                          },
                                                                                                                                                                                                                                                          "subclade_membership": {
                                                                                                                                                                                                                                                            "value": "20E (EU1)"
                                                                                                                                                                                                                                                          }
                                                                                                                                                                                                                                                        }
                                                                                                                                                                                                                                                      }
                                                                                                                                                                                                                                                    ],
                                                                                                                                                                                                                                                    "name": "NODE_0000968",
                                                                                                                                                                                                                                                    "node_attrs": {
                                                                                                                                                                                                                                                      "clade_membership": {
                                                                                                                                                                                                                                                        "value": "20E (EU1)"
                                                                                                                                                                                                                                                      },
                                                                                                                                                                                                                                                      "div": 15,
                                                                                                                                                                                                                                                      "custom_location": {
                                                                                                                                                                                                                                                        "confidence": {
                                                                                                                                                                                                                                                          "Asia": 0.003884992514279634,
                                                                                                                                                                                                                                                          "Europe": 0.9924839393196603,
                                                                                                                                                                                                                                                          "South America": 0.002236632255891854
                                                                                                                                                                                                                                                        },
                                                                                                                                                                                                                                                        "entropy": 0.05296349836978679,
                                                                                                                                                                                                                                                        "value": "Europe"
                                                                                                                                                                                                                                                      },
                                                                                                                                                                                                                                                      "num_date": {
                                                                                                                                                                                                                                                        "confidence": [
                                                                                                                                                                                                                                                          2020.8094876497219,
                                                                                                                                                                                                                                                          2021.019127994289
                                                                                                                                                                                                                                                        ],
                                                                                                                                                                                                                                                        "value": 2020.9876150464443
                                                                                                                                                                                                                                                      },
                                                                                                                                                                                                                                                      "subclade_membership": {
                                                                                                                                                                                                                                                        "value": "20E (EU1)"
                                                                                                                                                                                                                                                      }
                                                                                                                                                                                                                                                    }
                                                                                                                                                                                                                                                  }
                                                                                                                                                                                                                                                ],
                                                                                                                                                                                                                                                "name": "NODE_0001733",
                                                                                                                                                                                                                                                "node_attrs": {
                                                                                                                                                                                                                                                  "clade_membership": {
                                                                                                                                                                                                                                                    "value": "20E (EU1)"
                                                                                                                                                                                                                                                  },
                                                                                                                                                                                                                                                  "div": 14,
                                                                                                                                                                                                                                                  "custom_location": {
                                                                                                                                                                                                                                                    "confidence": {
                                                                                                                                                                                                                                                      "Asia": 0.004644655140206196,
                                                                                                                                                                                                                                                      "Europe": 0.9915844907669811,
                                                                                                                                                                                                                                                      "South America": 0.002339452956680707
                                                                                                                                                                                                                                                    },
                                                                                                                                                                                                                                                    "entropy": 0.05799489365840634,
                                                                                                                                                                                                                                                    "value": "Europe"
                                                                                                                                                                                                                                                  },
                                                                                                                                                                                                                                                  "num_date": {
                                                                                                                                                                                                                                                    "confidence": [
                                                                                                                                                                                                                                                      2020.7310989699515,
                                                                                                                                                                                                                                                      2020.99709814331
                                                                                                                                                                                                                                                    ],
                                                                                                                                                                                                                                                    "value": 2020.9708267794547
                                                                                                                                                                                                                                                  },
                                                                                                                                                                                                                                                  "subclade_membership": {
                                                                                                                                                                                                                                                    "value": "20E (EU1)"
                                                                                                                                                                                                                                                  }
                                                                                                                                                                                                                                                }
                                                                                                                                                                                                                                              }
                                                                                                                                                                                                                                            ],
                                                                                                                                                                                                                                            "name": "NODE_0001732",
                                                                                                                                                                                                                                            "node_attrs": {
                                                                                                                                                                                                                                              "clade_membership": {
                                                                                                                                                                                                                                                "value": "20E (EU1)"
                                                                                                                                                                                                                                              },
                                                                                                                                                                                                                                              "div": 14,
                                                                                                                                                                                                                                              "custom_location": {
                                                                                                                                                                                                                                                "confidence": {
                                                                                                                                                                                                                                                  "Africa": 0.001075798136249186,
                                                                                                                                                                                                                                                  "Asia": 0.008826413614505079,
                                                                                                                                                                                                                                                  "Europe": 0.9869840395569776,
                                                                                                                                                                                                                                                  "South America": 0.0026479121512226604
                                                                                                                                                                                                                                                },
                                                                                                                                                                                                                                                "entropy": 0.08156556347811389,
                                                                                                                                                                                                                                                "value": "Europe"
                                                                                                                                                                                                                                              },
                                                                                                                                                                                                                                              "num_date": {
                                                                                                                                                                                                                                                "confidence": [
                                                                                                                                                                                                                                                  2020.7275126401275,
                                                                                                                                                                                                                                                  2020.9930664549415
                                                                                                                                                                                                                                                ],
                                                                                                                                                                                                                                                "value": 2020.9402533027292
                                                                                                                                                                                                                                              },
                                                                                                                                                                                                                                              "subclade_membership": {
                                                                                                                                                                                                                                                "value": "20E (EU1)"
                                                                                                                                                                                                                                              }
                                                                                                                                                                                                                                            }
                                                                                                                                                                                                                                          }
                                                                                                                                                                                                                                        ],
                                                                                                                                                                                                                                        "name": "NODE_0001731",
                                                                                                                                                                                                                                        "node_attrs": {
                                                                                                                                                                                                                                          "clade_membership": {
                                                                                                                                                                                                                                            "value": "20E (EU1)"
                                                                                                                                                                                                                                          },
                                                                                                                                                                                                                                          "div": 14,
                                                                                                                                                                                                                                          "custom_location": {
                                                                                                                                                                                                                                            "confidence": {
                                                                                                                                                                                                                                              "Africa": 0.0014794141668258414,
                                                                                                                                                                                                                                              "Asia": 0.034770120957997086,
                                                                                                                                                                                                                                              "Europe": 0.9592400243899131,
                                                                                                                                                                                                                                              "South America": 0.00395045585287548
                                                                                                                                                                                                                                            },
                                                                                                                                                                                                                                            "entropy": 0.19273793237454057,
                                                                                                                                                                                                                                            "value": "Europe"
                                                                                                                                                                                                                                          },
                                                                                                                                                                                                                                          "num_date": {
                                                                                                                                                                                                                                            "confidence": [
                                                                                                                                                                                                                                              2020.7248919868557,
                                                                                                                                                                                                                                              2020.9966694110553
                                                                                                                                                                                                                                            ],
                                                                                                                                                                                                                                            "value": 2020.8945265295213
                                                                                                                                                                                                                                          },
                                                                                                                                                                                                                                          "subclade_membership": {
                                                                                                                                                                                                                                            "value": "20E (EU1)"
                                                                                                                                                                                                                                          }
                                                                                                                                                                                                                                        }
                                                                                                                                                                                                                                      }
                                                                                                                                                                                                                                    ],
                                                                                                                                                                                                                                    "name": "NODE_0001730",
                                                                                                                                                                                                                                    "node_attrs": {
                                                                                                                                                                                                                                      "clade_membership": {
                                                                                                                                                                                                                                        "value": "20E (EU1)"
                                                                                                                                                                                                                                      },
                                                                                                                                                                                                                                      "div": 14,
                                                                                                                                                                                                                                      "custom_location": {
                                                                                                                                                                                                                                        "confidence": {
                                                                                                                                                                                                                                          "Africa": 0.002723125716083603,
                                                                                                                                                                                                                                          "Asia": 0.1965444905469052,
                                                                                                                                                                                                                                          "Europe": 0.7920876276677226,
                                                                                                                                                                                                                                          "South America": 0.007783091487544176
                                                                                                                                                                                                                                        },
                                                                                                                                                                                                                                        "entropy": 0.5649591277281539,
                                                                                                                                                                                                                                        "value": "Europe"
                                                                                                                                                                                                                                      },
                                                                                                                                                                                                                                      "num_date": {
                                                                                                                                                                                                                                        "confidence": [
                                                                                                                                                                                                                                          2020.7922055312604,
                                                                                                                                                                                                                                          2021.0016022169584
                                                                                                                                                                                                                                        ],
                                                                                                                                                                                                                                        "value": 2020.8371545235386
                                                                                                                                                                                                                                      },
                                                                                                                                                                                                                                      "subclade_membership": {
                                                                                                                                                                                                                                        "value": "20E (EU1)"
                                                                                                                                                                                                                                      }
                                                                                                                                                                                                                                    }
                                                                                                                                                                                                                                  }
                                                                                                                                                                                                                                ],
                                                                                                                                                                                                                                "name": "NODE_0001728",
                                                                                                                                                                                                                                "node_attrs": {
                                                                                                                                                                                                                                  "clade_membership": {
                                                                                                                                                                                                                                    "value": "20E (EU1)"
                                                                                                                                                                                                                                  },
                                                                                                                                                                                                                                  "div": 14,
                                                                                                                                                                                                                                  "custom_location": {
                                                                                                                                                                                                                                    "confidence": {
                                                                                                                                                                                                                                      "Africa": 0.0016483837235052978,
                                                                                                                                                                                                                                      "Asia": 0.04249850248308171,
                                                                                                                                                                                                                                      "Europe": 0.9507180052192112,
                                                                                                                                                                                                                                      "South America": 0.00453009217821467
                                                                                                                                                                                                                                    },
                                                                                                                                                                                                                                    "entropy": 0.22211824347625878,
                                                                                                                                                                                                                                    "value": "Europe"
                                                                                                                                                                                                                                  },
                                                                                                                                                                                                                                  "num_date": {
                                                                                                                                                                                                                                    "confidence": [
                                                                                                                                                                                                                                      2020.7601289006936,
                                                                                                                                                                                                                                      2020.9946159114365
                                                                                                                                                                                                                                    ],
                                                                                                                                                                                                                                    "value": 2020.8255590751598
                                                                                                                                                                                                                                  },
                                                                                                                                                                                                                                  "subclade_membership": {
                                                                                                                                                                                                                                    "value": "20E (EU1)"
                                                                                                                                                                                                                                  }
                                                                                                                                                                                                                                }
                                                                                                                                                                                                                              }
                                                                                                                                                                                                                            ],
                                                                                                                                                                                                                            "name": "NODE_0001724",
                                                                                                                                                                                                                            "node_attrs": {
                                                                                                                                                                                                                              "clade_membership": {
                                                                                                                                                                                                                                "value": "20E (EU1)"
                                                                                                                                                                                                                              },
                                                                                                                                                                                                                              "div": 14,
                                                                                                                                                                                                                              "custom_location": {
                                                                                                                                                                                                                                "confidence": {
                                                                                                                                                                                                                                  "Africa": 0.0011856281432187361,
                                                                                                                                                                                                                                  "Asia": 0.01481760588099487,
                                                                                                                                                                                                                                  "Europe": 0.9804274127252515,
                                                                                                                                                                                                                                  "South America": 0.003077629788002312
                                                                                                                                                                                                                                },
                                                                                                                                                                                                                                "entropy": 0.1115907578734689,
                                                                                                                                                                                                                                "value": "Europe"
                                                                                                                                                                                                                              },
                                                                                                                                                                                                                              "num_date": {
                                                                                                                                                                                                                                "confidence": [
                                                                                                                                                                                                                                  2020.4665717615546,
                                                                                                                                                                                                                                  2020.8570212349432
                                                                                                                                                                                                                                ],
                                                                                                                                                                                                                                "value": 2020.76781718935
                                                                                                                                                                                                                              },
                                                                                                                                                                                                                              "subclade_membership": {
                                                                                                                                                                                                                                "value": "20E (EU1)"
                                                                                                                                                                                                                              }
                                                                                                                                                                                                                            }
                                                                                                                                                                                                                          }
                                                                                                                                                                                                                        ],
                                                                                                                                                                                                                        "name": "NODE_0001718",
                                                                                                                                                                                                                        "node_attrs": {
                                                                                                                                                                                                                          "clade_membership": {
                                                                                                                                                                                                                            "value": "20E (EU1)"
                                                                                                                                                                                                                          },
                                                                                                                                                                                                                          "div": 14,
                                                                                                                                                                                                                          "custom_location": {
                                                                                                                                                                                                                            "confidence": {
                                                                                                                                                                                                                              "Africa": 0.0013660256611639908,
                                                                                                                                                                                                                              "Asia": 0.019456273503828933,
                                                                                                                                                                                                                              "Europe": 0.9751093956591181,
                                                                                                                                                                                                                              "South America": 0.003535418101500482
                                                                                                                                                                                                                            },
                                                                                                                                                                                                                            "entropy": 0.13449375815050124,
                                                                                                                                                                                                                            "value": "Europe"
                                                                                                                                                                                                                          },
                                                                                                                                                                                                                          "num_date": {
                                                                                                                                                                                                                            "confidence": [
                                                                                                                                                                                                                              2020.5045129760035,
                                                                                                                                                                                                                              2020.7605142784014
                                                                                                                                                                                                                            ],
                                                                                                                                                                                                                            "value": 2020.7289545073425
                                                                                                                                                                                                                          },
                                                                                                                                                                                                                          "subclade_membership": {
                                                                                                                                                                                                                            "value": "20E (EU1)"
                                                                                                                                                                                                                          }
                                                                                                                                                                                                                        }
                                                                                                                                                                                                                      }
                                                                                                                                                                                                                    ],
                                                                                                                                                                                                                    "name": "NODE_0001712",
                                                                                                                                                                                                                    "node_attrs": {
                                                                                                                                                                                                                      "clade_membership": {
                                                                                                                                                                                                                        "value": "20E (EU1)"
                                                                                                                                                                                                                      },
                                                                                                                                                                                                                      "div": 14,
                                                                                                                                                                                                                      "custom_location": {
                                                                                                                                                                                                                        "confidence": {
                                                                                                                                                                                                                          "Africa": 0.001649663014519988,
                                                                                                                                                                                                                          "Asia": 0.018917424940129917,
                                                                                                                                                                                                                          "Europe": 0.9752536892375958,
                                                                                                                                                                                                                          "South America": 0.0036346484672481615
                                                                                                                                                                                                                        },
                                                                                                                                                                                                                        "entropy": 0.13487575792548973,
                                                                                                                                                                                                                        "value": "Europe"
                                                                                                                                                                                                                      },
                                                                                                                                                                                                                      "num_date": {
                                                                                                                                                                                                                        "confidence": [
                                                                                                                                                                                                                          2020.502125668676,
                                                                                                                                                                                                                          2020.7543621374489
                                                                                                                                                                                                                        ],
                                                                                                                                                                                                                        "value": 2020.705264183221
                                                                                                                                                                                                                      },
                                                                                                                                                                                                                      "subclade_membership": {
                                                                                                                                                                                                                        "value": "20E (EU1)"
                                                                                                                                                                                                                      }
                                                                                                                                                                                                                    }
                                                                                                                                                                                                                  }
                                                                                                                                                                                                                ],
                                                                                                                                                                                                                "name": "NODE_0001694",
                                                                                                                                                                                                                "node_attrs": {
                                                                                                                                                                                                                  "clade_membership": {
                                                                                                                                                                                                                    "value": "20E (EU1)"
                                                                                                                                                                                                                  },
                                                                                                                                                                                                                  "div": 14,
                                                                                                                                                                                                                  "custom_location": {
                                                                                                                                                                                                                    "confidence": {
                                                                                                                                                                                                                      "Africa": 0.003967203635751968,
                                                                                                                                                                                                                      "Asia": 0.020278371753356148,
                                                                                                                                                                                                                      "Europe": 0.9708733489349667,
                                                                                                                                                                                                                      "South America": 0.004308000253527534
                                                                                                                                                                                                                    },
                                                                                                                                                                                                                    "entropy": 0.15773274131782175,
                                                                                                                                                                                                                    "value": "Europe"
                                                                                                                                                                                                                  },
                                                                                                                                                                                                                  "num_date": {
                                                                                                                                                                                                                    "confidence": [
                                                                                                                                                                                                                      2020.5280493587536,
                                                                                                                                                                                                                      2020.7216291321536
                                                                                                                                                                                                                    ],
                                                                                                                                                                                                                    "value": 2020.682135957472
                                                                                                                                                                                                                  },
                                                                                                                                                                                                                  "subclade_membership": {
                                                                                                                                                                                                                    "value": "20E (EU1)"
                                                                                                                                                                                                                  }
                                                                                                                                                                                                                }
                                                                                                                                                                                                              }
                                                                                                                                                                                                            ],
                                                                                                                                                                                                            "name": "NODE_0001692",
                                                                                                                                                                                                            "node_attrs": {
                                                                                                                                                                                                              "clade_membership": {
                                                                                                                                                                                                                "value": "20E (EU1)"
                                                                                                                                                                                                              },
                                                                                                                                                                                                              "div": 14,
                                                                                                                                                                                                              "custom_location": {
                                                                                                                                                                                                                "confidence": {
                                                                                                                                                                                                                  "Africa": 0.022337008619589375,
                                                                                                                                                                                                                  "Asia": 0.05847654981729924,
                                                                                                                                                                                                                  "Europe": 0.9106305504634812,
                                                                                                                                                                                                                  "South America": 0.007803668330928929
                                                                                                                                                                                                                },
                                                                                                                                                                                                                "entropy": 0.3799071774294034,
                                                                                                                                                                                                                "value": "Europe"
                                                                                                                                                                                                              },
                                                                                                                                                                                                              "num_date": {
                                                                                                                                                                                                                "confidence": [
                                                                                                                                                                                                                  2020.526048333572,
                                                                                                                                                                                                                  2020.7185929234763
                                                                                                                                                                                                                ],
                                                                                                                                                                                                                "value": 2020.6664142355787
                                                                                                                                                                                                              },
                                                                                                                                                                                                              "subclade_membership": {
                                                                                                                                                                                                                "value": "20E (EU1)"
                                                                                                                                                                                                              }
                                                                                                                                                                                                            }
                                                                                                                                                                                                          }
                                                                                                                                                                                                        ],
                                                                                                                                                                                                        "name": "NODE_0001691",
                                                                                                                                                                                                        "node_attrs": {
                                                                                                                                                                                                          "clade_membership": {
                                                                                                                                                                                                            "value": "20E (EU1)"
                                                                                                                                                                                                          },
                                                                                                                                                                                                          "div": 14,
                                                                                                                                                                                                          "custom_location": {
                                                                                                                                                                                                            "confidence": {
                                                                                                                                                                                                              "Africa": 0.13283079389856456,
                                                                                                                                                                                                              "Asia": 0.027718037759455954,
                                                                                                                                                                                                              "Europe": 0.8268376106487492,
                                                                                                                                                                                                              "South America": 0.011527794831951075
                                                                                                                                                                                                            },
                                                                                                                                                                                                            "entropy": 0.5842191754539231,
                                                                                                                                                                                                            "value": "Europe"
                                                                                                                                                                                                          },
                                                                                                                                                                                                          "num_date": {
                                                                                                                                                                                                            "confidence": [
                                                                                                                                                                                                              2020.5259809673748,
                                                                                                                                                                                                              2020.7135656458706
                                                                                                                                                                                                            ],
                                                                                                                                                                                                            "value": 2020.647442544965
                                                                                                                                                                                                          },
                                                                                                                                                                                                          "subclade_membership": {
                                                                                                                                                                                                            "value": "20E (EU1)"
                                                                                                                                                                                                          }
                                                                                                                                                                                                        }
                                                                                                                                                                                                      }
                                                                                                                                                                                                    ],
                                                                                                                                                                                                    "name": "NODE_0001687",
                                                                                                                                                                                                    "node_attrs": {
                                                                                                                                                                                                      "clade_membership": {
                                                                                                                                                                                                        "value": "20E (EU1)"
                                                                                                                                                                                                      },
                                                                                                                                                                                                      "div": 14,
                                                                                                                                                                                                      "custom_location": {
                                                                                                                                                                                                        "confidence": {
                                                                                                                                                                                                          "Africa": 0.015112014481574388,
                                                                                                                                                                                                          "Asia": 0.008628627647425153,
                                                                                                                                                                                                          "Europe": 0.9711666637265387,
                                                                                                                                                                                                          "South America": 0.004501300862182787
                                                                                                                                                                                                        },
                                                                                                                                                                                                        "entropy": 0.16180489469570353,
                                                                                                                                                                                                        "value": "Europe"
                                                                                                                                                                                                      },
                                                                                                                                                                                                      "num_date": {
                                                                                                                                                                                                        "confidence": [
                                                                                                                                                                                                          2020.525946076912,
                                                                                                                                                                                                          2020.7071277986038
                                                                                                                                                                                                        ],
                                                                                                                                                                                                        "value": 2020.6320756049383
                                                                                                                                                                                                      },
                                                                                                                                                                                                      "subclade_membership": {
                                                                                                                                                                                                        "value": "20E (EU1)"
                                                                                                                                                                                                      }
                                                                                                                                                                                                    }
                                                                                                                                                                                                  }
                                                                                                                                                                                                ],
                                                                                                                                                                                                "name": "NODE_0000949",
                                                                                                                                                                                                "node_attrs": {
                                                                                                                                                                                                  "clade_membership": {
                                                                                                                                                                                                    "value": "20E (EU1)"
                                                                                                                                                                                                  },
                                                                                                                                                                                                  "div": 14,
                                                                                                                                                                                                  "custom_location": {
                                                                                                                                                                                                    "confidence": {
                                                                                                                                                                                                      "Europe": 0.9998339978165437
                                                                                                                                                                                                    },
                                                                                                                                                                                                    "entropy": 0.0017694914677843638,
                                                                                                                                                                                                    "value": "Europe"
                                                                                                                                                                                                  },
                                                                                                                                                                                                  "num_date": {
                                                                                                                                                                                                    "confidence": [
                                                                                                                                                                                                      2020.5641349224434,
                                                                                                                                                                                                      2020.646174863388
                                                                                                                                                                                                    ],
                                                                                                                                                                                                    "value": 2020.610528492099
                                                                                                                                                                                                  },
                                                                                                                                                                                                  "subclade_membership": {
                                                                                                                                                                                                    "value": "20E (EU1)"
                                                                                                                                                                                                  }
                                                                                                                                                                                                }
                                                                                                                                                                                              }
                                                                                                                                                                                            ],
                                                                                                                                                                                            "name": "NODE_0000920",
                                                                                                                                                                                            "node_attrs": {
                                                                                                                                                                                              "clade_membership": {
                                                                                                                                                                                                "value": "20E (EU1)"
                                                                                                                                                                                              },
                                                                                                                                                                                              "div": 13,
                                                                                                                                                                                              "custom_location": {
                                                                                                                                                                                                "confidence": {
                                                                                                                                                                                                  "Asia": 0.0010550253061288252,
                                                                                                                                                                                                  "Europe": 0.9978327001813443
                                                                                                                                                                                                },
                                                                                                                                                                                                "entropy": 0.01749513394289602,
                                                                                                                                                                                                "value": "Europe"
                                                                                                                                                                                              },
                                                                                                                                                                                              "num_date": {
                                                                                                                                                                                                "confidence": [
                                                                                                                                                                                                  2020.5341102718621,
                                                                                                                                                                                                  2020.6414853900312
                                                                                                                                                                                                ],
                                                                                                                                                                                                "value": 2020.5896468347148
                                                                                                                                                                                              },
                                                                                                                                                                                              "subclade_membership": {
                                                                                                                                                                                                "value": "20E (EU1)"
                                                                                                                                                                                              }
                                                                                                                                                                                            }
                                                                                                                                                                                          }
                                                                                                                                                                                        ],
                                                                                                                                                                                        "name": "NODE_0001553",
                                                                                                                                                                                        "node_attrs": {
                                                                                                                                                                                          "clade_membership": {
                                                                                                                                                                                            "value": "20E (EU1)"
                                                                                                                                                                                          },
                                                                                                                                                                                          "div": 12,
                                                                                                                                                                                          "custom_location": {
                                                                                                                                                                                            "confidence": {
                                                                                                                                                                                              "Africa": 0.0019767042027682273,
                                                                                                                                                                                              "Asia": 0.013672409072113608,
                                                                                                                                                                                              "Europe": 0.954986204327065,
                                                                                                                                                                                              "South America": 0.02840333911187777
                                                                                                                                                                                            },
                                                                                                                                                                                            "entropy": 0.2233725880724151,
                                                                                                                                                                                            "value": "Europe"
                                                                                                                                                                                          },
                                                                                                                                                                                          "num_date": {
                                                                                                                                                                                            "confidence": [
                                                                                                                                                                                              2020.4677044752243,
                                                                                                                                                                                              2020.577352332687
                                                                                                                                                                                            ],
                                                                                                                                                                                            "value": 2020.565938663045
                                                                                                                                                                                          },
                                                                                                                                                                                          "subclade_membership": {
                                                                                                                                                                                            "value": "20E (EU1)"
                                                                                                                                                                                          }
                                                                                                                                                                                        }
                                                                                                                                                                                      }
                                                                                                                                                                                    ],
                                                                                                                                                                                    "name": "NODE_0001550",
                                                                                                                                                                                    "node_attrs": {
                                                                                                                                                                                      "clade_membership": {
                                                                                                                                                                                        "value": "20E (EU1)"
                                                                                                                                                                                      },
                                                                                                                                                                                      "div": 12,
                                                                                                                                                                                      "custom_location": {
                                                                                                                                                                                        "confidence": {
                                                                                                                                                                                          "Africa": 0.004526500425939156,
                                                                                                                                                                                          "Asia": 0.051406451342971705,
                                                                                                                                                                                          "Europe": 0.7539096057005735,
                                                                                                                                                                                          "South America": 0.18768697291508615
                                                                                                                                                                                        },
                                                                                                                                                                                        "entropy": 0.7204491226815157,
                                                                                                                                                                                        "value": "Europe"
                                                                                                                                                                                      },
                                                                                                                                                                                      "num_date": {
                                                                                                                                                                                        "confidence": [
                                                                                                                                                                                          2020.467366785361,
                                                                                                                                                                                          2020.5761162816855
                                                                                                                                                                                        ],
                                                                                                                                                                                        "value": 2020.5588637080004
                                                                                                                                                                                      },
                                                                                                                                                                                      "subclade_membership": {
                                                                                                                                                                                        "value": "20E (EU1)"
                                                                                                                                                                                      }
                                                                                                                                                                                    }
                                                                                                                                                                                  }
                                                                                                                                                                                ],
                                                                                                                                                                                "name": "NODE_0001548",
                                                                                                                                                                                "node_attrs": {
                                                                                                                                                                                  "clade_membership": {
                                                                                                                                                                                    "value": "20E (EU1)"
                                                                                                                                                                                  },
                                                                                                                                                                                  "div": 12,
                                                                                                                                                                                  "custom_location": {
                                                                                                                                                                                    "confidence": {
                                                                                                                                                                                      "Africa": 0.0028386367131699444,
                                                                                                                                                                                      "Asia": 0.12619828670464253,
                                                                                                                                                                                      "Europe": 0.8249447723886115,
                                                                                                                                                                                      "South America": 0.04491348433378333
                                                                                                                                                                                    },
                                                                                                                                                                                    "entropy": 0.5842206759305193,
                                                                                                                                                                                    "value": "Europe"
                                                                                                                                                                                  },
                                                                                                                                                                                  "num_date": {
                                                                                                                                                                                    "confidence": [
                                                                                                                                                                                      2020.4663056901534,
                                                                                                                                                                                      2020.5700699379158
                                                                                                                                                                                    ],
                                                                                                                                                                                    "value": 2020.5557126244441
                                                                                                                                                                                  },
                                                                                                                                                                                  "subclade_membership": {
                                                                                                                                                                                    "value": "20E (EU1)"
                                                                                                                                                                                  }
                                                                                                                                                                                }
                                                                                                                                                                              }
                                                                                                                                                                            ],
                                                                                                                                                                            "name": "NODE_0001546",
                                                                                                                                                                            "node_attrs": {
                                                                                                                                                                              "clade_membership": {
                                                                                                                                                                                "value": "20E (EU1)"
                                                                                                                                                                              },
                                                                                                                                                                              "div": 12,
                                                                                                                                                                              "custom_location": {
                                                                                                                                                                                "confidence": {
                                                                                                                                                                                  "Africa": 0.0020609888019956554,
                                                                                                                                                                                  "Asia": 0.11128341078628108,
                                                                                                                                                                                  "Europe": 0.8723633253540184,
                                                                                                                                                                                  "South America": 0.013561048754352795
                                                                                                                                                                                },
                                                                                                                                                                                "entropy": 0.44026230831962476,
                                                                                                                                                                                "value": "Europe"
                                                                                                                                                                              },
                                                                                                                                                                              "num_date": {
                                                                                                                                                                                "confidence": [
                                                                                                                                                                                  2020.4663216410027,
                                                                                                                                                                                  2020.5663383688561
                                                                                                                                                                                ],
                                                                                                                                                                                "value": 2020.5454210289715
                                                                                                                                                                              },
                                                                                                                                                                              "subclade_membership": {
                                                                                                                                                                                "value": "20E (EU1)"
                                                                                                                                                                              }
                                                                                                                                                                            }
                                                                                                                                                                          }
                                                                                                                                                                        ],
                                                                                                                                                                        "name": "NODE_0001391",
                                                                                                                                                                        "node_attrs": {
                                                                                                                                                                          "clade_membership": {
                                                                                                                                                                            "value": "20E (EU1)"
                                                                                                                                                                          },
                                                                                                                                                                          "div": 12,
                                                                                                                                                                          "custom_location": {
                                                                                                                                                                            "confidence": {
                                                                                                                                                                              "Africa": 0.0014123390664817445,
                                                                                                                                                                              "Asia": 0.023716973417100662,
                                                                                                                                                                              "Europe": 0.9695082336250297,
                                                                                                                                                                              "South America": 0.004795522920747864
                                                                                                                                                                            },
                                                                                                                                                                            "entropy": 0.1581903334088894,
                                                                                                                                                                            "value": "Europe"
                                                                                                                                                                          },
                                                                                                                                                                          "num_date": {
                                                                                                                                                                            "confidence": [
                                                                                                                                                                              2020.466198638799,
                                                                                                                                                                              2020.560745064346
                                                                                                                                                                            ],
                                                                                                                                                                            "value": 2020.538767403689
                                                                                                                                                                          },
                                                                                                                                                                          "subclade_membership": {
                                                                                                                                                                            "value": "20E (EU1)"
                                                                                                                                                                          }
                                                                                                                                                                        }
                                                                                                                                                                      }
                                                                                                                                                                    ],
                                                                                                                                                                    "name": "NODE_0001369",
                                                                                                                                                                    "node_attrs": {
                                                                                                                                                                      "clade_membership": {
                                                                                                                                                                        "value": "20E (EU1)"
                                                                                                                                                                      },
                                                                                                                                                                      "div": 12,
                                                                                                                                                                      "custom_location": {
                                                                                                                                                                        "confidence": {
                                                                                                                                                                          "Asia": 0.006280185850891962,
                                                                                                                                                                          "Europe": 0.9899431459522434,
                                                                                                                                                                          "South America": 0.002406519729670101
                                                                                                                                                                        },
                                                                                                                                                                        "entropy": 0.06646882040312818,
                                                                                                                                                                        "value": "Europe"
                                                                                                                                                                      },
                                                                                                                                                                      "num_date": {
                                                                                                                                                                        "confidence": [
                                                                                                                                                                          2020.4710084269389,
                                                                                                                                                                          2020.5535301534217
                                                                                                                                                                        ],
                                                                                                                                                                        "value": 2020.5295039410337
                                                                                                                                                                      },
                                                                                                                                                                      "subclade_membership": {
                                                                                                                                                                        "value": "20E (EU1)"
                                                                                                                                                                      }
                                                                                                                                                                    }
                                                                                                                                                                  }
                                                                                                                                                                ],
                                                                                                                                                                "name": "NODE_0000831",
                                                                                                                                                                "node_attrs": {
                                                                                                                                                                  "clade_membership": {
                                                                                                                                                                    "value": "20E (EU1)"
                                                                                                                                                                  },
                                                                                                                                                                  "div": 12,
                                                                                                                                                                  "custom_location": {
                                                                                                                                                                    "confidence": {
                                                                                                                                                                      "Asia": 0.0012144047385847737,
                                                                                                                                                                      "Europe": 0.9981775784654292
                                                                                                                                                                    },
                                                                                                                                                                    "entropy": 0.014856867239214795,
                                                                                                                                                                    "value": "Europe"
                                                                                                                                                                  },
                                                                                                                                                                  "num_date": {
                                                                                                                                                                    "confidence": [
                                                                                                                                                                      2020.4740324868874,
                                                                                                                                                                      2020.5511038197064
                                                                                                                                                                    ],
                                                                                                                                                                    "value": 2020.5183506887754
                                                                                                                                                                  },
                                                                                                                                                                  "subclade_membership": {
                                                                                                                                                                    "value": "20E (EU1)"
                                                                                                                                                                  }
                                                                                                                                                                }
                                                                                                                                                              }
                                                                                                                                                            ],
                                                                                                                                                            "name": "NODE_0001492",
                                                                                                                                                            "node_attrs": {
                                                                                                                                                              "clade_membership": {
                                                                                                                                                                "value": "20E (EU1)"
                                                                                                                                                              },
                                                                                                                                                              "div": 11,
                                                                                                                                                              "custom_location": {
                                                                                                                                                                "confidence": {
                                                                                                                                                                  "Africa": 0.0015737662764971317,
                                                                                                                                                                  "Asia": 0.02389826360878885,
                                                                                                                                                                  "Europe": 0.9627349684576916,
                                                                                                                                                                  "South America": 0.01103445759267819
                                                                                                                                                                },
                                                                                                                                                                "entropy": 0.19170617196006792,
                                                                                                                                                                "value": "Europe"
                                                                                                                                                              },
                                                                                                                                                              "num_date": {
                                                                                                                                                                "confidence": [
                                                                                                                                                                  2020.4096024927148,
                                                                                                                                                                  2020.5395556979256
                                                                                                                                                                ],
                                                                                                                                                                "value": 2020.4939810028113
                                                                                                                                                              },
                                                                                                                                                              "subclade_membership": {
                                                                                                                                                                "value": "20E (EU1)"
                                                                                                                                                              }
                                                                                                                                                            }
                                                                                                                                                          }
                                                                                                                                                        ],
                                                                                                                                                        "name": "NODE_0001485",
                                                                                                                                                        "node_attrs": {
                                                                                                                                                          "clade_membership": {
                                                                                                                                                            "value": "20E (EU1)"
                                                                                                                                                          },
                                                                                                                                                          "div": 11,
                                                                                                                                                          "custom_location": {
                                                                                                                                                            "confidence": {
                                                                                                                                                              "Asia": 0.014827339197322835,
                                                                                                                                                              "Europe": 0.9754561209877365,
                                                                                                                                                              "Oceania": 0.0019658959609426233,
                                                                                                                                                              "South America": 0.0056669294395040575
                                                                                                                                                            },
                                                                                                                                                            "entropy": 0.14253504250017726,
                                                                                                                                                            "value": "Europe"
                                                                                                                                                          },
                                                                                                                                                          "num_date": {
                                                                                                                                                            "confidence": [
                                                                                                                                                              2020.407456176597,
                                                                                                                                                              2020.5325863725493
                                                                                                                                                            ],
                                                                                                                                                            "value": 2020.4822203998222
                                                                                                                                                          },
                                                                                                                                                          "subclade_membership": {
                                                                                                                                                            "value": "20E (EU1)"
                                                                                                                                                          }
                                                                                                                                                        }
                                                                                                                                                      }
                                                                                                                                                    ],
                                                                                                                                                    "name": "NODE_0001483",
                                                                                                                                                    "node_attrs": {
                                                                                                                                                      "clade_membership": {
                                                                                                                                                        "value": "20E (EU1)"
                                                                                                                                                      },
                                                                                                                                                      "div": 11,
                                                                                                                                                      "custom_location": {
                                                                                                                                                        "confidence": {
                                                                                                                                                          "Asia": 0.020767683788479888,
                                                                                                                                                          "Europe": 0.9264782372245329,
                                                                                                                                                          "Oceania": 0.040923939041487695,
                                                                                                                                                          "South America": 0.008310907752979142
                                                                                                                                                        },
                                                                                                                                                        "entropy": 0.3444009230689695,
                                                                                                                                                        "value": "Europe"
                                                                                                                                                      },
                                                                                                                                                      "num_date": {
                                                                                                                                                        "confidence": [
                                                                                                                                                          2020.4050006888963,
                                                                                                                                                          2020.5244394463489
                                                                                                                                                        ],
                                                                                                                                                        "value": 2020.475249655775
                                                                                                                                                      },
                                                                                                                                                      "subclade_membership": {
                                                                                                                                                        "value": "20E (EU1)"
                                                                                                                                                      }
                                                                                                                                                    }
                                                                                                                                                  }
                                                                                                                                                ],
                                                                                                                                                "name": "NODE_0001294",
                                                                                                                                                "node_attrs": {
                                                                                                                                                  "clade_membership": {
                                                                                                                                                    "value": "20E (EU1)"
                                                                                                                                                  },
                                                                                                                                                  "div": 11,
                                                                                                                                                  "custom_location": {
                                                                                                                                                    "confidence": {
                                                                                                                                                      "Asia": 0.007683590135998911,
                                                                                                                                                      "Europe": 0.9850967585048586,
                                                                                                                                                      "Oceania": 0.0016388835662903465,
                                                                                                                                                      "South America": 0.003618061309252522
                                                                                                                                                    },
                                                                                                                                                    "entropy": 0.09656418761505618,
                                                                                                                                                    "value": "Europe"
                                                                                                                                                  },
                                                                                                                                                  "num_date": {
                                                                                                                                                    "confidence": [
                                                                                                                                                      2020.3880277564695,
                                                                                                                                                      2020.5219368155447
                                                                                                                                                    ],
                                                                                                                                                    "value": 2020.465838009211
                                                                                                                                                  },
                                                                                                                                                  "subclade_membership": {
                                                                                                                                                    "value": "20E (EU1)"
                                                                                                                                                  }
                                                                                                                                                }
                                                                                                                                              }
                                                                                                                                            ],
                                                                                                                                            "name": "NODE_0000767",
                                                                                                                                            "node_attrs": {
                                                                                                                                              "clade_membership": {
                                                                                                                                                "value": "20E (EU1)"
                                                                                                                                              },
                                                                                                                                              "div": 11,
                                                                                                                                              "custom_location": {
                                                                                                                                                "confidence": {
                                                                                                                                                  "Africa": 0.0017071766796483596,
                                                                                                                                                  "Asia": 0.0021212544946960996,
                                                                                                                                                  "Europe": 0.9949477076415397,
                                                                                                                                                  "South America": 0.0011778119589681553
                                                                                                                                                },
                                                                                                                                                "entropy": 0.03740103312332551,
                                                                                                                                                "value": "Europe"
                                                                                                                                              },
                                                                                                                                              "num_date": {
                                                                                                                                                "confidence": [
                                                                                                                                                  2020.419959451899,
                                                                                                                                                  2020.5034368861209
                                                                                                                                                ],
                                                                                                                                                "value": 2020.4516571079832
                                                                                                                                              },
                                                                                                                                              "subclade_membership": {
                                                                                                                                                "value": "20E (EU1)"
                                                                                                                                              }
                                                                                                                                            }
                                                                                                                                          }
                                                                                                                                        ],
                                                                                                                                        "name": "NODE_0000765",
                                                                                                                                        "node_attrs": {
                                                                                                                                          "clade_membership": {
                                                                                                                                            "value": "20E (EU1)"
                                                                                                                                          },
                                                                                                                                          "div": 10,
                                                                                                                                          "custom_location": {
                                                                                                                                            "confidence": {
                                                                                                                                              "Africa": 0.001187268035416954,
                                                                                                                                              "Asia": 0.004332332668248603,
                                                                                                                                              "Europe": 0.991530352382923,
                                                                                                                                              "South America": 0.0024992190418771988
                                                                                                                                            },
                                                                                                                                            "entropy": 0.05868546988097936,
                                                                                                                                            "value": "Europe"
                                                                                                                                          },
                                                                                                                                          "num_date": {
                                                                                                                                            "confidence": [
                                                                                                                                              2020.4072113206687,
                                                                                                                                              2020.5003760776558
                                                                                                                                            ],
                                                                                                                                            "value": 2020.4395986487327
                                                                                                                                          },
                                                                                                                                          "subclade_membership": {
                                                                                                                                            "value": "20E (EU1)"
                                                                                                                                          }
                                                                                                                                        }
                                                                                                                                      }
                                                                                                                                    ],
                                                                                                                                    "name": "NODE_0000763",
                                                                                                                                    "node_attrs": {
                                                                                                                                      "clade_membership": {
                                                                                                                                        "value": "20A"
                                                                                                                                      },
                                                                                                                                      "div": 9,
                                                                                                                                      "custom_location": {
                                                                                                                                        "confidence": {
                                                                                                                                          "Africa": 0.0011758486995093935,
                                                                                                                                          "Asia": 0.004857736644658538,
                                                                                                                                          "Europe": 0.9906848413718284,
                                                                                                                                          "South America": 0.00279067850824678
                                                                                                                                        },
                                                                                                                                        "entropy": 0.06348182134980063,
                                                                                                                                        "value": "Europe"
                                                                                                                                      },
                                                                                                                                      "num_date": {
                                                                                                                                        "confidence": [
                                                                                                                                          2020.3903667660613,
                                                                                                                                          2020.4901171456895
                                                                                                                                        ],
                                                                                                                                        "value": 2020.4307469247135
                                                                                                                                      },
                                                                                                                                      "subclade_membership": {
                                                                                                                                        "value": "20A"
                                                                                                                                      }
                                                                                                                                    }
                                                                                                                                  }
                                                                                                                                ],
                                                                                                                                "name": "NODE_0000753",
                                                                                                                                "node_attrs": {
                                                                                                                                  "clade_membership": {
                                                                                                                                    "value": "20A"
                                                                                                                                  },
                                                                                                                                  "div": 8,
                                                                                                                                  "custom_location": {
                                                                                                                                    "confidence": {
                                                                                                                                      "Africa": 0.001511044509878766,
                                                                                                                                      "Asia": 0.005466350024056361,
                                                                                                                                      "Europe": 0.9892040676162451,
                                                                                                                                      "South America": 0.0033035770016999963
                                                                                                                                    },
                                                                                                                                    "entropy": 0.07205589160219215,
                                                                                                                                    "value": "Europe"
                                                                                                                                  },
                                                                                                                                  "num_date": {
                                                                                                                                    "confidence": [
                                                                                                                                      2020.3717809175998,
                                                                                                                                      2020.4849846632333
                                                                                                                                    ],
                                                                                                                                    "value": 2020.4148793953646
                                                                                                                                  },
                                                                                                                                  "subclade_membership": {
                                                                                                                                    "value": "20A"
                                                                                                                                  }
                                                                                                                                }
                                                                                                                              }
                                                                                                                            ],
                                                                                                                            "name": "NODE_0000747",
                                                                                                                            "node_attrs": {
                                                                                                                              "clade_membership": {
                                                                                                                                "value": "20A"
                                                                                                                              },
                                                                                                                              "div": 7,
                                                                                                                              "custom_location": {
                                                                                                                                "confidence": {
                                                                                                                                  "Africa": 0.003932771813499183,
                                                                                                                                  "Asia": 0.006578510461544984,
                                                                                                                                  "Europe": 0.9835131088585796,
                                                                                                                                  "South America": 0.005398895420146596
                                                                                                                                },
                                                                                                                                "entropy": 0.10396753127394892,
                                                                                                                                "value": "Europe"
                                                                                                                              },
                                                                                                                              "num_date": {
                                                                                                                                "confidence": [
                                                                                                                                  2020.3436512615426,
                                                                                                                                  2020.4804522770391
                                                                                                                                ],
                                                                                                                                "value": 2020.3905740721207
                                                                                                                              },
                                                                                                                              "subclade_membership": {
                                                                                                                                "value": "20A"
                                                                                                                              }
                                                                                                                            }
                                                                                                                          }
                                                                                                                        ],
                                                                                                                        "name": "NODE_0001447",
                                                                                                                        "node_attrs": {
                                                                                                                          "clade_membership": {
                                                                                                                            "value": "20A"
                                                                                                                          },
                                                                                                                          "div": 7,
                                                                                                                          "custom_location": {
                                                                                                                            "confidence": {
                                                                                                                              "Africa": 0.023191100787781214,
                                                                                                                              "Asia": 0.010454381525145004,
                                                                                                                              "Europe": 0.9482523889011034,
                                                                                                                              "South America": 0.017241739412923743
                                                                                                                            },
                                                                                                                            "entropy": 0.2619197082847795,
                                                                                                                            "value": "Europe"
                                                                                                                          },
                                                                                                                          "num_date": {
                                                                                                                            "confidence": [
                                                                                                                              2020.3275514596614,
                                                                                                                              2020.4778261179924
                                                                                                                            ],
                                                                                                                            "value": 2020.373864262063
                                                                                                                          },
                                                                                                                          "subclade_membership": {
                                                                                                                            "value": "20A"
                                                                                                                          }
                                                                                                                        }
                                                                                                                      }
                                                                                                                    ],
                                                                                                                    "name": "NODE_0000745",
                                                                                                                    "node_attrs": {
                                                                                                                      "clade_membership": {
                                                                                                                        "value": "20A"
                                                                                                                      },
                                                                                                                      "div": 5,
                                                                                                                      "custom_location": {
                                                                                                                        "confidence": {
                                                                                                                          "Africa": 0.20182985698790798,
                                                                                                                          "Asia": 0.029006157832433065,
                                                                                                                          "Europe": 0.6676705866642545,
                                                                                                                          "South America": 0.09959939871024279
                                                                                                                        },
                                                                                                                        "entropy": 0.9382068027941419,
                                                                                                                        "value": "Europe"
                                                                                                                      },
                                                                                                                      "num_date": {
                                                                                                                        "confidence": [
                                                                                                                          2020.2281680555282,
                                                                                                                          2020.2652764575105
                                                                                                                        ],
                                                                                                                        "value": 2020.2496234283856
                                                                                                                      },
                                                                                                                      "subclade_membership": {
                                                                                                                        "value": "20A"
                                                                                                                      }
                                                                                                                    }
                                                                                                                  }
                                                                                                                ],
                                                                                                                "name": "NODE_0001445",
                                                                                                                "node_attrs": {
                                                                                                                  "clade_membership": {
                                                                                                                    "value": "20A"
                                                                                                                  },
                                                                                                                  "div": 4,
                                                                                                                  "custom_location": {
                                                                                                                    "confidence": {
                                                                                                                      "Africa": 0.0573736873038894,
                                                                                                                      "Asia": 0.05469733140502099,
                                                                                                                      "Europe": 0.598859342168398,
                                                                                                                      "South America": 0.2863936449618884
                                                                                                                    },
                                                                                                                    "entropy": 1.0057379751653983,
                                                                                                                    "value": "Europe"
                                                                                                                  },
                                                                                                                  "num_date": {
                                                                                                                    "confidence": [
                                                                                                                      2020.204006282749,
                                                                                                                      2020.2373391520339
                                                                                                                    ],
                                                                                                                    "value": 2020.2240254484357
                                                                                                                  },
                                                                                                                  "subclade_membership": {
                                                                                                                    "value": "20A"
                                                                                                                  }
                                                                                                                }
                                                                                                              }
                                                                                                            ],
                                                                                                            "name": "NODE_0001442",
                                                                                                            "node_attrs": {
                                                                                                              "clade_membership": {
                                                                                                                "value": "20A"
                                                                                                              },
                                                                                                              "div": 4,
                                                                                                              "custom_location": {
                                                                                                                "confidence": {
                                                                                                                  "Africa": 0.01827499800601515,
                                                                                                                  "Asia": 0.1225849307807818,
                                                                                                                  "Europe": 0.7760415976565581,
                                                                                                                  "South America": 0.08154219993003636
                                                                                                                },
                                                                                                                "entropy": 0.7426216055192087,
                                                                                                                "value": "Europe"
                                                                                                              },
                                                                                                              "num_date": {
                                                                                                                "confidence": [
                                                                                                                  2020.1963618841967,
                                                                                                                  2020.2321569523056
                                                                                                                ],
                                                                                                                "value": 2020.2146517825568
                                                                                                              },
                                                                                                              "subclade_membership": {
                                                                                                                "value": "20A"
                                                                                                              }
                                                                                                            }
                                                                                                          }
                                                                                                        ],
                                                                                                        "name": "NODE_0001422",
                                                                                                        "node_attrs": {
                                                                                                          "clade_membership": {
                                                                                                            "value": "20A"
                                                                                                          },
                                                                                                          "div": 4,
                                                                                                          "custom_location": {
                                                                                                            "confidence": {
                                                                                                              "Africa": 0.018101881263622076,
                                                                                                              "Asia": 0.0775644155689196,
                                                                                                              "Europe": 0.8667349725847451,
                                                                                                              "South America": 0.03562350531372815
                                                                                                            },
                                                                                                            "entropy": 0.5266624355494449,
                                                                                                            "value": "Europe"
                                                                                                          },
                                                                                                          "num_date": {
                                                                                                            "confidence": [
                                                                                                              2020.1823358397146,
                                                                                                              2020.217667032261
                                                                                                            ],
                                                                                                            "value": 2020.1993319268938
                                                                                                          },
                                                                                                          "subclade_membership": {
                                                                                                            "value": "20A"
                                                                                                          }
                                                                                                        }
                                                                                                      }
                                                                                                    ],
                                                                                                    "name": "NODE_0001408",
                                                                                                    "node_attrs": {
                                                                                                      "clade_membership": {
                                                                                                        "value": "20A"
                                                                                                      },
                                                                                                      "div": 4,
                                                                                                      "custom_location": {
                                                                                                        "confidence": {
                                                                                                          "Africa": 0.004851558755109054,
                                                                                                          "Asia": 0.10639738552239446,
                                                                                                          "Europe": 0.8646937837939084,
                                                                                                          "South America": 0.021428775776144354
                                                                                                        },
                                                                                                        "entropy": 0.48857412836143477,
                                                                                                        "value": "Europe"
                                                                                                      },
                                                                                                      "num_date": {
                                                                                                        "confidence": [
                                                                                                          2020.1700186472292,
                                                                                                          2020.202952716002
                                                                                                        ],
                                                                                                        "value": 2020.1892379177102
                                                                                                      },
                                                                                                      "subclade_membership": {
                                                                                                        "value": "20A"
                                                                                                      }
                                                                                                    }
                                                                                                  }
                                                                                                ],
                                                                                                "name": "NODE_0001389",
                                                                                                "node_attrs": {
                                                                                                  "clade_membership": {
                                                                                                    "value": "20A"
                                                                                                  },
                                                                                                  "div": 4,
                                                                                                  "custom_location": {
                                                                                                    "confidence": {
                                                                                                      "Asia": 0.07565559627911389,
                                                                                                      "Europe": 0.8682747561947969,
                                                                                                      "North America": 0.015822359256584918,
                                                                                                      "South America": 0.036821063992517444
                                                                                                    },
                                                                                                    "entropy": 0.5254808854772729,
                                                                                                    "value": "Europe"
                                                                                                  },
                                                                                                  "num_date": {
                                                                                                    "confidence": [
                                                                                                      2020.1574895860374,
                                                                                                      2020.1990847749344
                                                                                                    ],
                                                                                                    "value": 2020.1735765939522
                                                                                                  },
                                                                                                  "subclade_membership": {
                                                                                                    "value": "20A"
                                                                                                  }
                                                                                                }
                                                                                              }
                                                                                            ],
                                                                                            "name": "NODE_0001097",
                                                                                            "node_attrs": {
                                                                                              "clade_membership": {
                                                                                                "value": "20A"
                                                                                              },
                                                                                              "div": 4,
                                                                                              "custom_location": {
                                                                                                "confidence": {
                                                                                                  "Asia": 0.028863582566243617,
                                                                                                  "Europe": 0.9561569365915348,
                                                                                                  "North America": 0.002020552662374682,
                                                                                                  "South America": 0.011023097649495424
                                                                                                },
                                                                                                "entropy": 0.22001915154269008,
                                                                                                "value": "Europe"
                                                                                              },
                                                                                              "num_date": {
                                                                                                "confidence": [
                                                                                                  2020.1430671362334,
                                                                                                  2020.181800143409
                                                                                                ],
                                                                                                "value": 2020.1645854374306
                                                                                              },
                                                                                              "subclade_membership": {
                                                                                                "value": "20A"
                                                                                              }
                                                                                            }
                                                                                          }
                                                                                        ],
                                                                                        "name": "NODE_0001090",
                                                                                        "node_attrs": {
                                                                                          "clade_membership": {
                                                                                            "value": "20A"
                                                                                          },
                                                                                          "div": 4,
                                                                                          "custom_location": {
                                                                                            "confidence": {
                                                                                              "Africa": 0.0014800923005540004,
                                                                                              "Asia": 0.011158153378592705,
                                                                                              "Europe": 0.9800820516366123,
                                                                                              "South America": 0.006565401522178168
                                                                                            },
                                                                                            "entropy": 0.11801879613279327,
                                                                                            "value": "Europe"
                                                                                          },
                                                                                          "num_date": {
                                                                                            "confidence": [
                                                                                              2020.1457698873105,
                                                                                              2020.1676796000413
                                                                                            ],
                                                                                            "value": 2020.1581112001659
                                                                                          },
                                                                                          "subclade_membership": {
                                                                                            "value": "20A"
                                                                                          }
                                                                                        }
                                                                                      }
                                                                                    ],
                                                                                    "name": "NODE_0001048",
                                                                                    "node_attrs": {
                                                                                      "clade_membership": {
                                                                                        "value": "20A"
                                                                                      },
                                                                                      "div": 4,
                                                                                      "custom_location": {
                                                                                        "confidence": {
                                                                                          "Africa": 0.002435715326299327,
                                                                                          "Asia": 0.011492330932585606,
                                                                                          "Europe": 0.9702407755641755,
                                                                                          "South America": 0.015113486877329198
                                                                                        },
                                                                                        "entropy": 0.16423181533171777,
                                                                                        "value": "Europe"
                                                                                      },
                                                                                      "num_date": {
                                                                                        "confidence": [
                                                                                          2020.1377844199517,
                                                                                          2020.163960464768
                                                                                        ],
                                                                                        "value": 2020.1568103455468
                                                                                      },
                                                                                      "subclade_membership": {
                                                                                        "value": "20A"
                                                                                      }
                                                                                    }
                                                                                  }
                                                                                ],
                                                                                "name": "NODE_0001044",
                                                                                "node_attrs": {
                                                                                  "clade_membership": {
                                                                                    "value": "20A"
                                                                                  },
                                                                                  "div": 4,
                                                                                  "custom_location": {
                                                                                    "confidence": {
                                                                                      "Africa": 0.007229043466919967,
                                                                                      "Asia": 0.019859956698254203,
                                                                                      "Europe": 0.9626238616074534,
                                                                                      "South America": 0.009600276584642188
                                                                                    },
                                                                                    "entropy": 0.2001077111674307,
                                                                                    "value": "Europe"
                                                                                  },
                                                                                  "num_date": {
                                                                                    "confidence": [
                                                                                      2020.129922365904,
                                                                                      2020.15973999767
                                                                                    ],
                                                                                    "value": 2020.1561932540023
                                                                                  },
                                                                                  "subclade_membership": {
                                                                                    "value": "20A"
                                                                                  }
                                                                                }
                                                                              }
                                                                            ],
                                                                            "name": "NODE_0001034",
                                                                            "node_attrs": {
                                                                              "clade_membership": {
                                                                                "value": "20A"
                                                                              },
                                                                              "div": 4,
                                                                              "custom_location": {
                                                                                "confidence": {
                                                                                  "Africa": 0.04741566906649834,
                                                                                  "Asia": 0.0724019708282986,
                                                                                  "Europe": 0.856186382320159,
                                                                                  "South America": 0.022789987136353915
                                                                                },
                                                                                "entropy": 0.5624684896470172,
                                                                                "value": "Europe"
                                                                              },
                                                                              "num_date": {
                                                                                "confidence": [
                                                                                  2020.1204691509222,
                                                                                  2020.1585476886276
                                                                                ],
                                                                                "value": 2020.1488948765618
                                                                              },
                                                                              "subclade_membership": {
                                                                                "value": "20A"
                                                                              }
                                                                            }
                                                                          }
                                                                        ],
                                                                        "name": "NODE_0000974",
                                                                        "node_attrs": {
                                                                          "clade_membership": {
                                                                            "value": "20A"
                                                                          },
                                                                          "div": 4,
                                                                          "custom_location": {
                                                                            "confidence": {
                                                                              "Africa": 0.03508646460844665,
                                                                              "Asia": 0.06789146242758595,
                                                                              "Europe": 0.8426629187797161,
                                                                              "South America": 0.05079761841643921
                                                                            },
                                                                            "entropy": 0.6168204105859341,
                                                                            "value": "Europe"
                                                                          },
                                                                          "num_date": {
                                                                            "confidence": [
                                                                              2020.1109405712523,
                                                                              2020.153168977671
                                                                            ],
                                                                            "value": 2020.1455280096839
                                                                          },
                                                                          "subclade_membership": {
                                                                            "value": "20A"
                                                                          }
                                                                        }
                                                                      }
                                                                    ],
                                                                    "name": "NODE_0000866",
                                                                    "node_attrs": {
                                                                      "clade_membership": {
                                                                        "value": "20A"
                                                                      },
                                                                      "div": 4,
                                                                      "custom_location": {
                                                                        "confidence": {
                                                                          "Africa": 0.015186122288731714,
                                                                          "Asia": 0.02265093668616886,
                                                                          "Europe": 0.9343361798014443,
                                                                          "South America": 0.026550662447754787
                                                                        },
                                                                        "entropy": 0.3182210226476718,
                                                                        "value": "Europe"
                                                                      },
                                                                      "num_date": {
                                                                        "confidence": [
                                                                          2020.1306093098908,
                                                                          2020.1437365212198
                                                                        ],
                                                                        "value": 2020.1437365212198
                                                                      },
                                                                      "subclade_membership": {
                                                                        "value": "20A"
                                                                      }
                                                                    }
                                                                  }
                                                                ],
                                                                "name": "NODE_0000864",
                                                                "node_attrs": {
                                                                  "clade_membership": {
                                                                    "value": "20A"
                                                                  },
                                                                  "div": 4,
                                                                  "custom_location": {
                                                                    "confidence": {
                                                                      "Africa": 0.004555301371169377,
                                                                      "Asia": 0.013030418309155606,
                                                                      "Europe": 0.9389522165399153,
                                                                      "South America": 0.04232611927098514
                                                                    },
                                                                    "entropy": 0.28249278145730006,
                                                                    "value": "Europe"
                                                                  },
                                                                  "num_date": {
                                                                    "confidence": [
                                                                      2020.0977712787053,
                                                                      2020.1382742468286
                                                                    ],
                                                                    "value": 2020.1355097537216
                                                                  },
                                                                  "subclade_membership": {
                                                                    "value": "20A"
                                                                  }
                                                                }
                                                              }
                                                            ],
                                                            "name": "NODE_0000860",
                                                            "node_attrs": {
                                                              "clade_membership": {
                                                                "value": "20A"
                                                              },
                                                              "div": 4,
                                                              "custom_location": {
                                                                "confidence": {
                                                                  "Africa": 0.004474389881816698,
                                                                  "Asia": 0.01604941846213856,
                                                                  "Europe": 0.7967550951965475,
                                                                  "South America": 0.17980651934113884
                                                                },
                                                                "entropy": 0.599411772636449,
                                                                "value": "Europe"
                                                              },
                                                              "num_date": {
                                                                "confidence": [
                                                                  2020.116110651641,
                                                                  2020.1315527340232
                                                                ],
                                                                "value": 2020.1315527340232
                                                              },
                                                              "subclade_membership": {
                                                                "value": "20A"
                                                              }
                                                            }
                                                          }
                                                        ],
                                                        "name": "NODE_0000853",
                                                        "node_attrs": {
                                                          "clade_membership": {
                                                            "value": "20A"
                                                          },
                                                          "div": 4,
                                                          "custom_location": {
                                                            "confidence": {
                                                              "Africa": 0.002003020610646587,
                                                              "Asia": 0.009883116596645558,
                                                              "Europe": 0.148932651784362,
                                                              "South America": 0.8375018259198213
                                                            },
                                                            "entropy": 0.5022254106868649,
                                                            "value": "South America"
                                                          },
                                                          "num_date": {
                                                            "confidence": [
                                                              2020.1075033903974,
                                                              2020.124303216214
                                                            ],
                                                            "value": 2020.124303216214
                                                          },
                                                          "subclade_membership": {
                                                            "value": "20A"
                                                          }
                                                        }
                                                      }
                                                    ],
                                                    "name": "NODE_0000636",
                                                    "node_attrs": {
                                                      "clade_membership": {
                                                        "value": "20A"
                                                      },
                                                      "div": 4,
                                                      "custom_location": {
                                                        "confidence": {
                                                          "Africa": 0.0011135735587033087,
                                                          "Asia": 0.009851180395221731,
                                                          "Europe": 0.07717584802243195,
                                                          "South America": 0.9109665476696415
                                                        },
                                                        "entropy": 0.3426994879273466,
                                                        "value": "South America"
                                                      },
                                                      "num_date": {
                                                        "confidence": [
                                                          2020.0724028090704,
                                                          2020.1235588806542
                                                        ],
                                                        "value": 2020.1207132263671
                                                      },
                                                      "subclade_membership": {
                                                        "value": "20A"
                                                      }
                                                    }
                                                  }
                                                ],
                                                "name": "NODE_0000634",
                                                "node_attrs": {
                                                  "clade_membership": {
                                                    "value": "20A"
                                                  },
                                                  "div": 4,
                                                  "custom_location": {
                                                    "confidence": {
                                                      "Africa": 0.002148981102776635,
                                                      "Asia": 0.041893151016121156,
                                                      "Europe": 0.1579103203759911,
                                                      "South America": 0.7966220529198157
                                                    },
                                                    "entropy": 0.6291628735853521,
                                                    "value": "South America"
                                                  },
                                                  "num_date": {
                                                    "confidence": [
                                                      2020.069758563545,
                                                      2020.12214629363
                                                    ],
                                                    "value": 2020.112433750189
                                                  },
                                                  "subclade_membership": {
                                                    "value": "20A"
                                                  }
                                                }
                                              }
                                            ],
                                            "name": "NODE_0000631",
                                            "node_attrs": {
                                              "clade_membership": {
                                                "value": "20A"
                                              },
                                              "div": 4,
                                              "custom_location": {
                                                "confidence": {
                                                  "Africa": 0.0030561368990127485,
                                                  "Asia": 0.018478376134218846,
                                                  "Europe": 0.4532968904403334,
                                                  "South America": 0.5225921370200487
                                                },
                                                "entropy": 0.8062823512956279,
                                                "value": "South America"
                                              },
                                              "num_date": {
                                                "confidence": [
                                                  2020.062466390948,
                                                  2020.1148348267466
                                                ],
                                                "value": 2020.1123480872313
                                              },
                                              "subclade_membership": {
                                                "value": "20A"
                                              }
                                            }
                                          }
                                        ],
                                        "name": "NODE_0000125",
                                        "node_attrs": {
                                          "clade_membership": {
                                            "value": "20A"
                                          },
                                          "div": 4,
                                          "custom_location": {
                                            "confidence": {
                                              "Asia": 0.013865617598093126,
                                              "Europe": 0.41001698423338573,
                                              "North America": 0.004077425306171859,
                                              "South America": 0.5681810085302142
                                            },
                                            "entropy": 0.7919063161981514,
                                            "value": "South America"
                                          },
                                          "num_date": {
                                            "confidence": [
                                              2020.044457169819,
                                              2020.109605530839
                                            ],
                                            "value": 2020.102974784467
                                          },
                                          "subclade_membership": {
                                            "value": "20A"
                                          }
                                        }
                                      }
                                    ],
                                    "name": "NODE_0000122",
                                    "node_attrs": {
                                      "clade_membership": {
                                        "value": "20A"
                                      },
                                      "div": 4,
                                      "custom_location": {
                                        "confidence": {
                                          "Asia": 0.014398618187148106,
                                          "Europe": 0.760798594089907,
                                          "North America": 0.02345593254440261,
                                          "South America": 0.19726026993122936
                                        },
                                        "entropy": 0.7017882714324025,
                                        "value": "Europe"
                                      },
                                      "num_date": {
                                        "confidence": [
                                          2020.045598947784,
                                          2020.1029742770047
                                        ],
                                        "value": 2020.0958914737769
                                      },
                                      "subclade_membership": {
                                        "value": "20A"
                                      }
                                    }
                                  }
                                ],
                                "name": "NODE_0000120",
                                "node_attrs": {
                                  "clade_membership": {
                                    "value": "20A"
                                  },
                                  "div": 4,
                                  "custom_location": {
                                    "confidence": {
                                      "Asia": 0.014321356199916941,
                                      "Europe": 0.8751278201070197,
                                      "North America": 0.0039389037648698885,
                                      "South America": 0.10156711483714959
                                    },
                                    "entropy": 0.46250524923450637,
                                    "value": "Europe"
                                  },
                                  "num_date": {
                                    "confidence": [
                                      2020.0456960240035,
                                      2020.1014461965767
                                    ],
                                    "value": 2020.0953858605426
                                  },
                                  "subclade_membership": {
                                    "value": "20A"
                                  }
                                }
                              }
                            ],
                            "name": "NODE_0000117",
                            "node_attrs": {
                              "clade_membership": {
                                "value": "20A"
                              },
                              "div": 4,
                              "custom_location": {
                                "confidence": {
                                  "Africa": 0.002660177853774996,
                                  "Asia": 0.011918632823640543,
                                  "Europe": 0.8690691233088015,
                                  "South America": 0.11435108681369807
                                },
                                "entropy": 0.452238727808033,
                                "value": "Europe"
                              },
                              "num_date": {
                                "confidence": [
                                  2020.0393856461365,
                                  2020.0959181922087
                                ],
                                "value": 2020.0879284710486
                              },
                              "subclade_membership": {
                                "value": "20A"
                              }
                            }
                          }
                        ],
                        "name": "NODE_0000095",
                        "node_attrs": {
                          "clade_membership": {
                            "value": "20A"
                          },
                          "div": 4,
                          "custom_location": {
                            "confidence": {
                              "Africa": 0.0037722816602624894,
                              "Asia": 0.014141003055533034,
                              "Europe": 0.6470281473923891,
                              "South America": 0.33265848772173473
                            },
                            "entropy": 0.7451643298936155,
                            "value": "Europe"
                          },
                          "num_date": {
                            "confidence": [
                              2020.037731620573,
                              2020.0945405051987
                            ],
                            "value": 2020.0801666935545
                          },
                          "subclade_membership": {
                            "value": "20A"
                          }
                        }
                      }
                    ],
                    "name": "NODE_0000093",
                    "node_attrs": {
                      "clade_membership": {
                        "value": "20A"
                      },
                      "div": 4,
                      "custom_location": {
                        "confidence": {
                          "Africa": 0.0025627146468027166,
                          "Asia": 0.009565225859121342,
                          "Europe": 0.772456044295248,
                          "South America": 0.21389796992909318
                        },
                        "entropy": 0.5999383746698446,
                        "value": "Europe"
                      },
                      "num_date": {
                        "confidence": [
                          2020.033448432488,
                          2020.0927692405119
                        ],
                        "value": 2020.0707357265792
                      },
                      "subclade_membership": {
                        "value": "20A"
                      }
                    }
                  },
                  {
                    "branch_attrs": {
                      "labels": {
                        "aa": "N: R203K",
                        "clade": "20B"
                      },
                      "mutations": {
                        "N": [
                          "R203K"
                        ],
                        "nuc": [
                          "G28881A",
                          "G28882A"
                        ]
                      }
                    },
                    "children": [
                      {
                        "branch_attrs": {
                          "labels": {
                            "aa": "ORF1a: A1708D, S3675-, G3676-, F3677-"
                          },
                          "mutations": {
                            "ORF1a": [
                              "A1708D",
                              "S3675-",
                              "G3676-",
                              "F3677-"
                            ],
                            "nuc": [
                              "T445C",
                              "C5388A",
                              "T11288-",
                              "C11289-",
                              "T11290-",
                              "G11291-",
                              "G11292-",
                              "T11293-",
                              "T11294-",
                              "T11295-",
                              "T11296-"
                            ]
                          }
                        },
                        "name": "Netherlands/UT-RIVM-13291/2021",
                        "node_attrs": {
                          "author": {
                            "author": "Adam Meijer et al",
                            "value": "Adam Meijer et al"
                          },
                          "clade_membership": {
                            "value": "20B"
                          },
                          "country": {
                            "value": "Europe"
                          },
                          "div": 8,
                          "division": {
                            "value": "Europe"
                          },
                          "division_exposure": {
                            "value": "Europe"
                          },
                          "gisaid_epi_isl": {
                            "value": "EPI_ISL_1089776"
                          },
                          "host": {
                            "value": "Human"
                          },
                          "custom_location": {
                            "confidence": {
                              "Europe": 1.0
                            },
                            "entropy": -1.000088900581841e-12,
                            "value": "Europe"
                          },
                          "num_date": {
                            "confidence": [
                              2021.0945205479452,
                              2021.0945205479452
                            ],
                            "value": 2021.0945205479452
                          },
                          "originating_lab": {
                            "value": "Dutch COVID-19 response team"
                          },
                          "pangolin_lineage": {
                            "value": "B.1.177"
                          },
                          "recency": {
                            "value": "3-7 days ago"
                          },
                          "region": {
                            "value": "Europe"
                          },
                          "region_exposure": {
                            "value": "Europe"
                          },
                          "subclade_membership": {
                            "value": "20B"
                          },
                          "submitting_lab": {
                            "value": "National Institute for Public Health and the Environment (RIVM)"
                          },
                          "url": "https://www.gisaid.org"
                        }
                      },
                      {
                        "branch_attrs": {
                          "labels": {
                            "aa": "N: G204R"
                          },
                          "mutations": {
                            "N": [
                              "G204R"
                            ],
                            "nuc": [
                              "G28883C"
                            ]
                          }
                        },
                        "children": [
                          {
                            "branch_attrs": {
                              "labels": {
                                "aa": "M: T175M"
                              },
                              "mutations": {
                                "M": [
                                  "T175M"
                                ],
                                "nuc": [
                                  "C27046T"
                                ]
                              }
                            },
                            "children": [
                              {
                                "branch_attrs": {
                                  "mutations": {}
                                },
                                "name": "Germany/BW-ChVir1611/2020",
                                "node_attrs": {
                                  "author": {
                                    "author": "Victor M Corman et al",
                                    "value": "Victor M Corman et al A"
                                  },
                                  "clade_membership": {
                                    "value": "20B"
                                  },
                                  "country": {
                                    "value": "Europe"
                                  },
                                  "div": 8,
                                  "division": {
                                    "value": "Europe"
                                  },
                                  "division_exposure": {
                                    "value": "Europe"
                                  },
                                  "gisaid_epi_isl": {
                                    "value": "EPI_ISL_729475"
                                  },
                                  "host": {
                                    "value": "Human"
                                  },
                                  "custom_location": {
                                    "confidence": {
                                      "Europe": 1.0
                                    },
                                    "entropy": -1.000088900581841e-12,
                                    "value": "Europe"
                                  },
                                  "num_date": {
                                    "confidence": [
                                      2020.1543715846994,
                                      2020.1543715846994
                                    ],
                                    "value": 2020.1543715846994
                                  },
                                  "originating_lab": {
                                    "value": "Charit\u00e9 Universit\u00e4tsmedizin Berlin, Institut f\u00fcr Virologie/Labor Berlin"
                                  },
                                  "pangolin_lineage": {
                                    "value": "B.1.1"
                                  },
                                  "recency": {
                                    "value": "Older"
                                  },
                                  "region": {
                                    "value": "Europe"
                                  },
                                  "region_exposure": {
                                    "value": "Europe"
                                  },
                                  "subclade_membership": {
                                    "value": "20B"
                                  },
                                  "submitting_lab": {
                                    "value": "Charit\u00e9 Universit\u00e4tsmedizin Berlin, Institut f\u00fcr Virologie"
                                  },
                                  "url": "https://www.gisaid.org"
                                }
                              },
                              {
                                "branch_attrs": {
                                  "labels": {
                                    "aa": "ORF1a: T1521I"
                                  },
                                  "mutations": {
                                    "ORF1a": [
                                      "T1521I"
                                    ],
                                    "nuc": [
                                      "C4827T"
                                    ]
                                  }
                                },
                                "name": "Slovenia/LabVir-5837/2020",
                                "node_attrs": {

                                  "author": {
                                    "author": "Katarina Prosenc (Laboratory for Virology) et al",
                                    "value": "Katarina Prosenc (Laboratory for Virology) et al"
                                  },
                                  "clade_membership": {
                                    "value": "20B"
                                  },
                                  "country": {
                                    "value": "Europe"
                                  },
                                  "div": 9,
                                  "division": {
                                    "value": "Europe"
                                  },
                                  "division_exposure": {
                                    "value": "Europe"
                                  },
                                  "gisaid_epi_isl": {
                                    "value": "EPI_ISL_960305"
                                  },
                                  "host": {
                                    "value": "Human"
                                  },
                                  "custom_location": {
                                    "confidence": {
                                      "Europe": 1.0
                                    },
                                    "entropy": -1.000088900581841e-12,
                                    "value": "Europe"
                                  },
                                  "num_date": {
                                    "confidence": [
                                      2020.4849726775956,
                                      2020.4849726775956
                                    ],
                                    "value": 2020.4849726775956
                                  },
                                  "originating_lab": {
                                    "value": "NLZOH, Laboratory for Virology"
                                  },
                                  "pangolin_lineage": {
                                    "value": "B.1.1"
                                  },
                                  "recency": {
                                    "value": "One month ago"
                                  },
                                  "region": {
                                    "value": "Europe"
                                  },
                                  "region_exposure": {
                                    "value": "Europe"
                                  },

                                  "subclade_membership": {
                                    "value": "20B"
                                  },
                                  "submitting_lab": {
                                    "value": "NLZOH, Laboratory for Virology"
                                  },
                                  "url": "https://www.gisaid.org"
                                }
                              }
                            ],
                            "name": "NODE_0002504",
                            "node_attrs": {
                              "clade_membership": {
                                "value": "20B"
                              },
                              "div": 8,
                              "custom_location": {
                                "confidence": {
                                  "Africa": 0.0030784406357044817,
                                  "Asia": 0.009227516964609083,
                                  "Europe": 0.876644050598558,
                                  "South America": 0.10909385577033831
                                },
                                "entropy": 0.431631967621818,
                                "value": "Europe"
                              },
                              "num_date": {
                                "confidence": [
                                  2020.1327919244325,
                                  2020.1543715846994
                                ],
                                "value": 2020.1543715846994
                              },
                              "subclade_membership": {
                                "value": "20B"
                              }
                            }
                          },
                          {
                            "branch_attrs": {
                              "mutations": {
                                "nuc": [
                                  "A29782C",
                                  "G29783T",
                                  "G29786C"
                                ]
                              }
                            },
                            "children": [
                              {
                                "branch_attrs": {
                                  "mutations": {
                                    "nuc": [
                                      "C23260T"
                                    ]
                                  }
                                },
                                "children": [
                                  {
                                    "branch_attrs": {
                                      "mutations": {
                                        "nuc": [
                                          "C9778T",
                                          "C11455T",
                                          "C13384T",
                                          "A19689G",
                                          "A28864G",
                                          "G29734T"
                                        ]
                                      }
                                    },
                                    "name": "Brazil/PB-16526/2020",
                                    "node_attrs": {
                                      "author": {
                                        "author": "Paola Resende et al",
                                        "value": "Paola Resende et al B"
                                      },
                                      "clade_membership": {
                                        "value": "20B"
                                      },
                                      "country": {
                                        "value": "Brazil"
                                      },
                                      "div": 17,
                                      "division": {
                                        "value": "Paraiba"
                                      },
                                      "division_exposure": {
                                        "value": "Paraiba"
                                      },
                                      "gisaid_epi_isl": {
                                        "value": "EPI_ISL_792568"
                                      },
                                      "host": {
                                        "value": "Human"
                                      },
                                      "custom_location": {
                                        "confidence": {
                                          "Brazil": 0.9999999999999999
                                        },
                                        "entropy": -9.99866855976916e-13,
                                        "value": "Brazil"
                                      },
                                      "location": {
                                        "value": "Joao Pessoa"
                                      },
                                      "num_date": {
                                        "confidence": [
                                          2020.4849726775956,
                                          2020.4849726775956
                                        ],
                                        "value": 2020.4849726775956
                                      },
                                      "originating_lab": {
                                        "value": "LACEN-PB"
                                      },
                                      "pangolin_lineage": {
                                        "value": "B.1.1.29"
                                      },
                                      "recency": {
                                        "value": "Older"
                                      },
                                      "region": {
                                        "value": "South America"
                                      },
                                      "region_exposure": {
                                        "value": "South America"
                                      },
                                      "subclade_membership": {
                                        "value": "20B"
                                      },
                                      "submitting_lab": {
                                        "value": "Laboratory of Respiratory Viruses and Measles, Oswaldo Cruz Institute, FIOCRUZ"
                                      },
                                      "url": "https://www.gisaid.org"
                                    }
                                  },
                                  {
                                    "branch_attrs": {
                                      "mutations": {}
                                    },
                                    "children": [
                                      {
                                        "branch_attrs": {
                                          "labels": {
                                            "aa": "N: A35V; ORF1a: K1608R, V1991I; ORF3a: L108F; ORF9b: R32C"
                                          },
                                          "mutations": {
                                            "N": [
                                              "A35V"
                                            ],
                                            "ORF1a": [
                                              "K1608R",
                                              "V1991I"
                                            ],
                                            "ORF3a": [
                                              "L108F"
                                            ],
                                            "ORF9b": [
                                              "R32C"
                                            ],
                                            "nuc": [
                                              "A5088G",
                                              "G6236A",
                                              "G6337T",
                                              "C10369T",
                                              "T11293C",
                                              "C19029T",
                                              "C25714T",
                                              "C28377T"
                                            ]
                                          }
                                        },
                                        "children": [
                                          {
                                            "branch_attrs": {
                                              "mutations": {
                                                "nuc": [
                                                  "C7765T",
                                                  "C27213T"
                                                ]
                                              }
                                            },
                                            "name": "Brazil/PB-29632/2020",
                                            "node_attrs": {
                                              "author": {
                                                "author": "Paola Resende et al",
                                                "value": "Paola Resende et al B"
                                              },
                                              "clade_membership": {
                                                "value": "20B"
                                              },
                                              "country": {
                                                "value": "Brazil"
                                              },
                                              "div": 21,
                                              "division": {
                                                "value": "Paraiba"
                                              },
                                              "division_exposure": {
                                                "value": "Paraiba"
                                              },
                                              "gisaid_epi_isl": {
                                                "value": "EPI_ISL_792622"
                                              },
                                              "host": {
                                                "value": "Human"
                                              },
                                              "custom_location": {
                                                "confidence": {
                                                  "Brazil": 1.0
                                                },
                                                "entropy": -1.000088900581841e-12,
                                                "value": "Brazil"
                                              },
                                              "num_date": {
                                                "confidence": [
                                                  2020.76912568306,
                                                  2020.76912568306
                                                ],
                                                "value": 2020.76912568306
                                              },
                                              "originating_lab": {
                                                "value": "LACEN-PB"
                                              },
                                              "pangolin_lineage": {
                                                "value": "B.1.1.29"
                                              },
                                              "recency": {
                                                "value": "Older"
                                              },
                                              "region": {
                                                "value": "South America"
                                              },
                                              "region_exposure": {
                                                "value": "South America"
                                              },
                                              "subclade_membership": {
                                                "value": "20B"
                                              },
                                              "submitting_lab": {
                                                "value": "Laboratory of Respiratory Viruses and Measles, Oswaldo Cruz Institute, FIOCRUZ"
                                              },
                                              "url": "https://www.gisaid.org"
                                            }
                                          },
                                          {
                                            "branch_attrs": {
                                              "labels": {
                                                "aa": "S: Q677H"
                                              },
                                              "mutations": {
                                                "S": [
                                                  "Q677H"
                                                ],
                                                "nuc": [
                                                  "G23593T"
                                                ]
                                              }
                                            },
                                            "name": "Brazil/PB-29651/2020",
                                            "node_attrs": {
                                              "author": {
                                                "author": "Paola Resende et al",
                                                "value": "Paola Resende et al B"
                                              },
                                              "clade_membership": {
                                                "value": "20B"
                                              },
                                              "country": {
                                                "value": "Brazil"
                                              },
                                              "div": 20,
                                              "division": {
                                                "value": "Paraiba"
                                              },
                                              "division_exposure": {
                                                "value": "Paraiba"
                                              },
                                              "gisaid_epi_isl": {
                                                "value": "EPI_ISL_792638"
                                              },
                                              "host": {
                                                "value": "Human"
                                              },
                                              "custom_location": {
                                                "confidence": {
                                                  "Brazil": 1.0
                                                },
                                                "entropy": -1.000088900581841e-12,
                                                "value": "Brazil"
                                              },
                                              "num_date": {
                                                "confidence": [
                                                  2020.8620218579235,
                                                  2020.8620218579235
                                                ],
                                                "value": 2020.8620218579235
                                              },
                                              "originating_lab": {
                                                "value": "LACEN-PB"
                                              },
                                              "pangolin_lineage": {
                                                "value": "B.1.1.29"
                                              },
                                              "recency": {
                                                "value": "Older"
                                              },
                                              "region": {
                                                "value": "South America"
                                              },
                                              "region_exposure": {
                                                "value": "South America"
                                              },
                                              "subclade_membership": {
                                                "value": "20B"
                                              },
                                              "submitting_lab": {
                                                "value": "Laboratory of Respiratory Viruses and Measles, Oswaldo Cruz Institute, FIOCRUZ"
                                              },
                                              "url": "https://www.gisaid.org"
                                            }
                                          }
                                        ],
                                        "name": "NODE_0002424",
                                        "node_attrs": {
                                          "clade_membership": {
                                            "value": "20B"
                                          },
                                          "div": 19,
                                          "custom_location": {
                                            "confidence": {
                                              "Brazil": 0.9990145632171069
                                            },
                                            "entropy": 0.008225839739623,
                                            "value": "Brazil"
                                          },
                                          "num_date": {
                                            "confidence": [
                                              2020.6631757578994,
                                              2020.7656758364133
                                            ],
                                            "value": 2020.723250741248
                                          },
                                          "subclade_membership": {
                                            "value": "20B"
                                          }
                                        }
                                      },
                                      {
                                        "branch_attrs": {
                                          "mutations": {}
                                        },
                                        "children": [
                                          {
                                            "branch_attrs": {
                                              "labels": {
                                                "aa": "S: A694V, M1237I"
                                              },
                                              "mutations": {
                                                "S": [
                                                  "A694V",
                                                  "M1237I"
                                                ],
                                                "nuc": [
                                                  "C23643T",
                                                  "G25273C"
                                                ]
                                              }
                                            },
                                            "name": "Brazil/PB-16523/2020",
                                            "node_attrs": {
                                              "author": {
                                                "author": "Paola Resende et al",
                                                "value": "Paola Resende et al B"
                                              },
                                              "clade_membership": {
                                                "value": "20B"
                                              },
                                              "country": {
                                                "value": "Brazil"
                                              },
                                              "div": 13,
                                              "division": {
                                                "value": "Paraiba"
                                              },
                                              "division_exposure": {
                                                "value": "Paraiba"
                                              },
                                              "gisaid_epi_isl": {
                                                "value": "EPI_ISL_792565"
                                              },
                                              "host": {
                                                "value": "Human"
                                              },
                                              "custom_location": {
                                                "confidence": {
                                                  "Brazil": 1.0
                                                },
                                                "entropy": -1.000088900581841e-12,
                                                "value": "Brazil"
                                              },
                                              "location": {
                                                "value": "Joao Pessoa"
                                              },
                                              "num_date": {
                                                "confidence": [
                                                  2020.4030054644809,
                                                  2020.4030054644809
                                                ],
                                                "value": 2020.4030054644809
                                              },
                                              "originating_lab": {
                                                "value": "LACEN-PB"
                                              },
                                              "pangolin_lineage": {
                                                "value": "B.1.1.29"
                                              },
                                              "recency": {
                                                "value": "Older"
                                              },
                                              "region": {
                                                "value": "South America"
                                              },
                                              "region_exposure": {
                                                "value": "South America"
                                              },
                                              "subclade_membership": {
                                                "value": "20B"
                                              },
                                              "submitting_lab": {
                                                "value": "Laboratory of Respiratory Viruses and Measles, Oswaldo Cruz Institute, FIOCRUZ"
                                              },
                                              "url": "https://www.gisaid.org"
                                            }
                                          },
                                          {
                                            "branch_attrs": {
                                              "labels": {
                                                "aa": "ORF1a: E622G, A690V; ORF1b: I192V"
                                              },
                                              "mutations": {
                                                "ORF1a": [
                                                  "E622G",
                                                  "A690V"
                                                ],
                                                "ORF1b": [
                                                  "I192V"
                                                ],
                                                "nuc": [
                                                  "A163G",
                                                  "G219T",
                                                  "C1327T",
                                                  "A2130G",
                                                  "C2334T",
                                                  "C5512T",
                                                  "A14041G"
                                                ]
                                              }
                                            },
                                            "name": "Brazil/PB-29629/2020",
                                            "node_attrs": {
                                              "author": {
                                                "author": "Paola Resende et al",
                                                "value": "Paola Resende et al B"
                                              },
                                              "clade_membership": {
                                                "value": "20B"
                                              },
                                              "country": {
                                                "value": "Brazil"
                                              },
                                              "div": 18,
                                              "division": {
                                                "value": "Paraiba"
                                              },
                                              "division_exposure": {
                                                "value": "Paraiba"
                                              },
                                              "gisaid_epi_isl": {
                                                "value": "EPI_ISL_792619"
                                              },
                                              "host": {
                                                "value": "Human"
                                              },
                                              "custom_location": {
                                                "confidence": {
                                                  "Brazil": 1.0
                                                },
                                                "entropy": -1.000088900581841e-12,
                                                "value": "Brazil"
                                              },
                                              "num_date": {
                                                "confidence": [
                                                  2020.73087431694,
                                                  2020.73087431694
                                                ],
                                                "value": 2020.73087431694
                                              },
                                              "originating_lab": {
                                                "value": "LACEN-PB"
                                              },
                                              "pangolin_lineage": {
                                                "value": "B.1.1.29"
                                              },
                                              "recency": {
                                                "value": "Older"
                                              },
                                              "region": {
                                                "value": "South America"
                                              },
                                              "region_exposure": {
                                                "value": "South America"
                                              },
                                              "subclade_membership": {
                                                "value": "20B"
                                              },
                                              "submitting_lab": {
                                                "value": "Laboratory of Respiratory Viruses and Measles, Oswaldo Cruz Institute, FIOCRUZ"
                                              },
                                              "url": "https://www.gisaid.org"
                                            }
                                          }
                                        ],
                                        "name": "NODE_0001551",
                                        "node_attrs": {
                                          "clade_membership": {
                                            "value": "20B"
                                          },
                                          "div": 11,
                                          "custom_location": {
                                            "confidence": {
                                              "Brazil": 0.9990145632171069
                                            },
                                            "entropy": 0.008225839739623,
                                            "value": "Brazil"
                                          },
                                          "num_date": {
                                            "confidence": [
                                              2020.1853984188515,
                                              2020.4030054644809
                                            ],
                                            "value": 2020.3474568457132
                                          },
                                          "subclade_membership": {
                                            "value": "20B"
                                          }
                                        }
                                      }
                                    ],
                                    "name": "NODE_0001549",
                                    "node_attrs": {
                                      "clade_membership": {
                                        "value": "20B"
                                      },
                                      "div": 11,
                                      "custom_location": {
                                        "confidence": {
                                          "Brazil": 0.9987319458915865,
                                          "Rio Grande do Sul": 0.0010620287632707613
                                        },
                                        "entropy": 0.010353966633590905,
                                        "value": "Brazil"
                                      },
                                      "num_date": {
                                        "confidence": [
                                          2020.1732245495493,
                                          2020.401132255623
                                        ],
                                        "value": 2020.3175399747674
                                      },
                                      "subclade_membership": {
                                        "value": "20B"
                                      }
                                    }
                                  }
                                ],
                                "name": "NODE_0002421",
                                "node_attrs": {
                                  "clade_membership": {
                                    "value": "20B"
                                  },
                                  "div": 11,
                                  "custom_location": {
                                    "confidence": {
                                      "Brazil": 0.9967589781852878,
                                      "Rio Grande do Sul": 0.001375376387651509,
                                      "South America": 0.0017693996834687025
                                    },
                                    "entropy": 0.024451585526973248,
                                    "value": "Brazil"
                                  },
                                  "num_date": {
                                    "confidence": [
                                      2020.163951915435,
                                      2020.3737923788594
                                    ],
                                    "value": 2020.2286506644718
                                  },
                                  "subclade_membership": {
                                    "value": "20B"
                                  }
                                }
                              },
                              {
                                "branch_attrs": {
                                  "labels": {
                                    "aa": "N: I292T; ORF6: I33T"
                                  },
                                  "mutations": {
                                    "N": [
                                      "I292T"
                                    ],
                                    "ORF6": [
                                      "I33T"
                                    ],
                                    "nuc": [
                                      "T27299C",
                                      "T29148C"
                                    ]
                                  }
                                },
                                "children": [
                                  {
                                    "branch_attrs": {
                                      "labels": {
                                        "aa": "N: A35V; ORF1a: G442S, H1160Y, S3246F, A3454V; ORF1b: I1435V; ORF8: E64D, L118V; ORF9b: R32C; S: Q314E, N317T"
                                      },
                                      "mutations": {
                                        "N": [
                                          "A35V"
                                        ],
                                        "ORF1a": [
                                          "G442S",
                                          "H1160Y",
                                          "S3246F",
                                          "A3454V"
                                        ],
                                        "ORF1b": [
                                          "I1435V"
                                        ],
                                        "ORF8": [
                                          "E64D",
                                          "L118V"
                                        ],
                                        "ORF9b": [
                                          "R32C"
                                        ],
                                        "S": [
                                          "Q314E",
                                          "N317T"
                                        ],
                                        "nuc": [
                                          "G1589A",
                                          "C3743T",
                                          "C4456T",
                                          "T6763C",
                                          "C10002T",
                                          "C10626T",
                                          "C16329T",
                                          "A17770G",
                                          "C22502G",
                                          "T22507C",
                                          "T22508A",
                                          "C22509G",
                                          "T22510C",
                                          "A22512C",
                                          "G28085C",
                                          "T28245G",
                                          "C28377T"
                                        ]
                                      }
                                    },
                                    "name": "Brazil/RS-82906/2020",
                                    "node_attrs": {

                                      "author": {
                                        "author": "Aline Campos et al",
                                        "value": "Aline Campos et al"
                                      },
                                      "clade_membership": {
                                        "value": "20B"
                                      },
                                      "country": {
                                        "value": "Brazil"
                                      },
                                      "div": 29,
                                      "division": {
                                        "value": "Rio Grande do Sul"
                                      },
                                      "division_exposure": {
                                        "value": "Rio Grande do Sul"
                                      },
                                      "gisaid_epi_isl": {
                                        "value": "EPI_ISL_943605"
                                      },
                                      "host": {
                                        "value": "Human"
                                      },
                                      "custom_location": {
                                        "confidence": {
                                          "Rio Grande do Sul": 0.9999999999999999
                                        },
                                        "entropy": -9.99866855976916e-13,
                                        "value": "Rio Grande do Sul"
                                      },
                                      "location": {
                                        "value": "Passo Fundo"
                                      },
                                      "num_date": {
                                        "confidence": [
                                          2020.8811475409836,
                                          2020.8811475409836
                                        ],
                                        "value": 2020.8811475409836
                                      },
                                      "originating_lab": {
                                        "value": "Central Laboratory of Public Health of Rio Grande do Sul (Lacen-RS)"
                                      },
                                      "pangolin_lineage": {
                                        "value": "B.1.1.33"
                                      },
                                      "recency": {
                                        "value": "One month ago"
                                      },
                                      "region": {
                                        "value": "South America"
                                      },
                                      "region_exposure": {
                                        "value": "South America"
                                      },

                                      "subclade_membership": {
                                        "value": "20B"
                                      },
                                      "submitting_lab": {
                                        "value": "State Center for Health Surveillance of the Health Department of the State of Rio Grande do Sul (CEVS/SES-RS)"
                                      },
                                      "url": "https://www.gisaid.org"
                                    }
                                  },
                                  {
                                    "branch_attrs": {
                                      "mutations": {}
                                    },
                                    "name": "Brazil/RS-6169/2020",
                                    "node_attrs": {

                                      "author": {
                                        "author": "Paola Resende et al",
                                        "value": "Paola Resende et al B"
                                      },
                                      "clade_membership": {
                                        "value": "20B"
                                      },
                                      "country": {
                                        "value": "Brazil"
                                      },
                                      "div": 12,
                                      "division": {
                                        "value": "Rio Grande do Sul"
                                      },
                                      "division_exposure": {
                                        "value": "Rio Grande do Sul"
                                      },
                                      "gisaid_epi_isl": {
                                        "value": "EPI_ISL_729819"
                                      },
                                      "host": {
                                        "value": "Human"
                                      },
                                      "custom_location": {
                                        "confidence": {
                                          "Rio Grande do Sul": 0.9999999999999999
                                        },
                                        "entropy": -9.99866855976916e-13,
                                        "value": "Rio Grande do Sul"
                                      },
                                      "location": {
                                        "value": "Passo Fundo"
                                      },
                                      "num_date": {
                                        "confidence": [
                                          2020.1953551912568,
                                          2020.1953551912568
                                        ],
                                        "value": 2020.1953551912568
                                      },
                                      "originating_lab": {
                                        "value": "Laboratorio Central de Saude Publica do Estado do Rio Grande do Sul (LACEN-RS)"
                                      },
                                      "pangolin_lineage": {
                                        "value": "B.1.1.33"
                                      },
                                      "recency": {
                                        "value": "Older"
                                      },
                                      "region": {
                                        "value": "South America"
                                      },
                                      "region_exposure": {
                                        "value": "South America"
                                      },

                                      "subclade_membership": {
                                        "value": "20B"
                                      },
                                      "submitting_lab": {
                                        "value": "Laboratory of Respiratory Viruses and Measles, Oswaldo Cruz Institute, FIOCRUZ"
                                      },
                                      "url": "https://www.gisaid.org"
                                    }
                                  },
                                  {
                                    "branch_attrs": {
                                      "labels": {
                                        "aa": "ORF1a: V2580F; S: T719I"
                                      },
                                      "mutations": {
                                        "ORF1a": [
                                          "V2580F"
                                        ],
                                        "S": [
                                          "T719I"
                                        ],
                                        "nuc": [
                                          "G8003T",
                                          "C23718T"
                                        ]
                                      }
                                    },
                                    "name": "Brazil/PR-0241/2020",
                                    "node_attrs": {

                                      "author": {
                                        "author": "Alexandra Gerber et al",
                                        "paper_url": "https://dx.doi.org/10.1126/science.abd2161",
                                        "title": "Evolution and epidemic spread of SARS-CoV-2 in Brazil",
                                        "value": "Alexandra Gerber et al"
                                      },
                                      "clade_membership": {
                                        "value": "20B"
                                      },
                                      "country": {
                                        "value": "Brazil"
                                      },
                                      "div": 14,
                                      "division": {
                                        "value": "Paran\u00e1"
                                      },
                                      "division_exposure": {
                                        "value": "Paran\u00e1"
                                      },
                                      "gisaid_epi_isl": {
                                        "value": "EPI_ISL_470614"
                                      },
                                      "host": {
                                        "value": "Human"
                                      },
                                      "custom_location": {
                                        "confidence": {
                                          "Brazil": 1.0
                                        },
                                        "entropy": -1.000088900581841e-12,
                                        "value": "Brazil"
                                      },
                                      "num_date": {
                                        "confidence": [
                                          2020.2527322404371,
                                          2020.2527322404371
                                        ],
                                        "value": 2020.2527322404371
                                      },
                                      "originating_lab": {
                                        "value": "Hermes Pardini"
                                      },
                                      "pangolin_lineage": {
                                        "value": "B.1.1.33"
                                      },
                                      "recency": {
                                        "value": "Older"
                                      },
                                      "region": {
                                        "value": "South America"
                                      },
                                      "region_exposure": {
                                        "value": "South America"
                                      },

                                      "subclade_membership": {
                                        "value": "20B"
                                      },
                                      "submitting_lab": {
                                        "value": "Bioinformatics Laboratory / LNCC"
                                      },
                                      "url": "https://www.gisaid.org"
                                    }
                                  },
                                  {
                                    "branch_attrs": {
                                      "labels": {
                                        "aa": "ORF1a: E93G, D2592Y; ORF3a: W131C; ORF7a: K53T"
                                      },
                                      "mutations": {
                                        "ORF1a": [
                                          "E93G",
                                          "D2592Y"
                                        ],
                                        "ORF3a": [
                                          "W131C"
                                        ],
                                        "ORF7a": [
                                          "K53T"
                                        ],
                                        "nuc": [
                                          "A543G",
                                          "C2455T",
                                          "C6730T",
                                          "G8039T",
                                          "C18687T",
                                          "G25785T",
                                          "A27551C",
                                          "C29721T"
                                        ]
                                      }
                                    },
                                    "name": "Brazil/PB-16616/2020",
                                    "node_attrs": {
                                      "author": {
                                        "author": "Paola Resende et al",
                                        "value": "Paola Resende et al B"
                                      },
                                      "clade_membership": {
                                        "value": "20B"
                                      },
                                      "country": {
                                        "value": "Brazil"
                                      },
                                      "div": 20,
                                      "division": {
                                        "value": "Paraiba"
                                      },
                                      "division_exposure": {
                                        "value": "Paraiba"
                                      },
                                      "gisaid_epi_isl": {
                                        "value": "EPI_ISL_792596"
                                      },
                                      "host": {
                                        "value": "Human"
                                      },
                                      "custom_location": {
                                        "confidence": {
                                          "Brazil": 1.0
                                        },
                                        "entropy": -1.000088900581841e-12,
                                        "value": "Brazil"
                                      },
                                      "location": {
                                        "value": "Joao Pessoa"
                                      },
                                      "num_date": {
                                        "confidence": [
                                          2020.4986338797814,
                                          2020.4986338797814
                                        ],
                                        "value": 2020.4986338797814
                                      },
                                      "originating_lab": {
                                        "value": "LACEN-PB"
                                      },
                                      "pangolin_lineage": {
                                        "value": "B.1.1.33"
                                      },
                                      "recency": {
                                        "value": "Older"
                                      },
                                      "region": {
                                        "value": "South America"
                                      },
                                      "region_exposure": {
                                        "value": "South America"
                                      },
                                      "subclade_membership": {
                                        "value": "20B"
                                      },
                                      "submitting_lab": {
                                        "value": "Laboratory of Respiratory Viruses and Measles, Oswaldo Cruz Institute, FIOCRUZ"
                                      },
                                      "url": "https://www.gisaid.org"
                                    }
                                  },
                                  {
                                    "branch_attrs": {
                                      "mutations": {}
                                    },
                                    "children": [
                                      {
                                        "branch_attrs": {
                                          "mutations": {}
                                        },
                                        "children": [
                                          {
                                            "branch_attrs": {
                                              "mutations": {}
                                            },
                                            "name": "Brazil/RS-L10-CD175/2020",
                                            "node_attrs": {
                                              "author": {
                                                "author": "Samples: Nelson Gaburo Jr et al",
                                                "paper_url": "https://dx.doi.org/10.1126/science.abd2161",
                                                "title": "Evolution and epidemic spread of SARS-CoV-2 in Brazil",
                                                "value": "Samples: Nelson Gaburo Jr et al"
                                              },
                                              "clade_membership": {
                                                "value": "20B"
                                              },
                                              "country": {
                                                "value": "Brazil"
                                              },
                                              "div": 12,
                                              "division": {
                                                "value": "Rio Grande do Sul"
                                              },
                                              "division_exposure": {
                                                "value": "Rio Grande do Sul"
                                              },
                                              "gisaid_epi_isl": {
                                                "value": "EPI_ISL_476188"
                                              },
                                              "host": {
                                                "value": "Human"
                                              },
                                              "custom_location": {
                                                "confidence": {
                                                  "Rio Grande do Sul": 1.0
                                                },
                                                "entropy": -1.000088900581841e-12,
                                                "value": "Rio Grande do Sul"
                                              },
                                              "num_date": {
                                                "confidence": [
                                                  2020.214480874317,
                                                  2020.214480874317
                                                ],
                                                "value": 2020.214480874317
                                              },
                                              "originating_lab": {
                                                "value": "DB Diagn\u00f3sticos do Brasil"
                                              },
                                              "pangolin_lineage": {
                                                "value": "B.1.1.33"
                                              },
                                              "recency": {
                                                "value": "Older"
                                              },
                                              "region": {
                                                "value": "South America"
                                              },
                                              "region_exposure": {
                                                "value": "South America"
                                              },
                                              "subclade_membership": {
                                                "value": "20B"
                                              },
                                              "submitting_lab": {
                                                "value": "Instituto de Medicina Tropical da Univesidade de S\u00e3o Paulo"
                                              },
                                              "url": "https://www.gisaid.org"
                                            }
                                          },
                                          {
                                            "branch_attrs": {
                                              "mutations": {}
                                            },
                                            "name": "Brazil/DF-891/2020",
                                            "node_attrs": {

                                              "author": {
                                                "author": "Paola Resende et al",
                                                "paper_url": "https://dx.doi.org/10.1101/2020.06.17.158006",
                                                "title": "Genomic surveillance of SARS-CoV-2 reveals community transmission of a major lineage during the early pandemic phase in Brazil",
                                                "value": "Paola Resende et al A"
                                              },
                                              "clade_membership": {
                                                "value": "20B"
                                              },
                                              "country": {
                                                "value": "Brazil"
                                              },
                                              "div": 12,
                                              "division": {
                                                "value": "Distrito Federal"
                                              },
                                              "division_exposure": {
                                                "value": "Distrito Federal"
                                              },
                                              "gisaid_epi_isl": {
                                                "value": "EPI_ISL_427298"
                                              },
                                              "host": {
                                                "value": "Human"
                                              },
                                              "custom_location": {
                                                "confidence": {
                                                  "Brazil": 1.0
                                                },
                                                "entropy": -1.000088900581841e-12,
                                                "value": "Brazil"
                                              },
                                              "location": {
                                                "value": "Brasilia"
                                              },
                                              "num_date": {
                                                "confidence": [
                                                  2020.2226775956285,
                                                  2020.2226775956285
                                                ],
                                                "value": 2020.2226775956285
                                              },
                                              "originating_lab": {
                                                "value": "Instituto Oswaldo Cruz FIOCRUZ - Laboratory of Respiratory Viruses and Measles (LVRS)"
                                              },
                                              "pangolin_lineage": {
                                                "value": "B.1.1.33"
                                              },
                                              "recency": {
                                                "value": "Older"
                                              },
                                              "region": {
                                                "value": "South America"
                                              },
                                              "region_exposure": {
                                                "value": "South America"
                                              },

                                              "subclade_membership": {
                                                "value": "20B"
                                              },
                                              "submitting_lab": {
                                                "value": "Instituto Oswaldo Cruz FIOCRUZ - Laboratory of Respiratory Viruses and Measles (LVRS)"
                                              },
                                              "url": "https://www.gisaid.org"
                                            }
                                          }
                                        ],
                                        "name": "NODE_0001745",
                                        "node_attrs": {
                                          "clade_membership": {
                                            "value": "20B"
                                          },
                                          "div": 12,
                                          "custom_location": {
                                            "confidence": {
                                              "Brazil": 0.8963638877067113,
                                              "Rio Grande do Sul": 0.10340322560239722
                                            },
                                            "entropy": 0.33476268528706327,
                                            "value": "Brazil"
                                          },
                                          "num_date": {
                                            "confidence": [
                                              2020.2033869358459,
                                              2020.214480874317
                                            ],
                                            "value": 2020.214480874317
                                          },
                                          "subclade_membership": {
                                            "value": "20B"
                                          }
                                        }
                                      },
                                      {
                                        "branch_attrs": {
                                          "mutations": {}
                                        },
                                        "children": [
                                          {
                                            "branch_attrs": {
                                              "labels": {
                                                "aa": "M: A69V; N: A119S; ORF3a: F43L, A110S"
                                              },
                                              "mutations": {
                                                "M": [
                                                  "A69V"
                                                ],
                                                "N": [
                                                  "A119S"
                                                ],
                                                "ORF3a": [
                                                  "F43L",
                                                  "A110S"
                                                ],
                                                "nuc": [
                                                  "C583T",
                                                  "C832T",
                                                  "C2113T",
                                                  "T18144A",
                                                  "C24001T",
                                                  "T25519C",
                                                  "G25720T",
                                                  "C26728T",
                                                  "G28628T",
                                                  "C29197A",
                                                  "C29708T"
                                                ]
                                              }
                                            },
                                            "name": "Brazil/PB-29604/2020",
                                            "node_attrs": {
                                              "author": {
                                                "author": "Paola Resende et al",
                                                "value": "Paola Resende et al B"
                                              },
                                              "clade_membership": {
                                                "value": "20B"
                                              },
                                              "country": {
                                                "value": "Brazil"
                                              },
                                              "div": 23,
                                              "division": {
                                                "value": "Paraiba"
                                              },
                                              "division_exposure": {
                                                "value": "Paraiba"
                                              },
                                              "gisaid_epi_isl": {
                                                "value": "EPI_ISL_792602"
                                              },
                                              "host": {
                                                "value": "Human"
                                              },
                                              "custom_location": {
                                                "confidence": {
                                                  "Brazil": 0.9999999999999999
                                                },
                                                "entropy": -9.99866855976916e-13,
                                                "value": "Brazil"
                                              },
                                              "num_date": {
                                                "confidence": [
                                                  2020.7418032786886,
                                                  2020.7418032786886
                                                ],
                                                "value": 2020.7418032786886
                                              },
                                              "originating_lab": {
                                                "value": "LACEN-PB"
                                              },
                                              "pangolin_lineage": {
                                                "value": "B.1.1.33"
                                              },
                                              "recency": {
                                                "value": "Older"
                                              },
                                              "region": {
                                                "value": "South America"
                                              },
                                              "region_exposure": {
                                                "value": "South America"
                                              },
                                              "subclade_membership": {
                                                "value": "20B"
                                              },
                                              "submitting_lab": {
                                                "value": "Laboratory of Respiratory Viruses and Measles, Oswaldo Cruz Institute, FIOCRUZ"
                                              },
                                              "url": "https://www.gisaid.org"
                                            }
                                          },
                                          {
                                            "branch_attrs": {
                                              "mutations": {}
                                            },
                                            "children": [
                                              {
                                                "branch_attrs": {
                                                  "labels": {
                                                    "aa": "ORF1a: G519S; ORF8: R52I"
                                                  },
                                                  "mutations": {
                                                    "ORF1a": [
                                                      "G519S"
                                                    ],
                                                    "ORF8": [
                                                      "R52I"
                                                    ],
                                                    "nuc": [
                                                      "G1820A",
                                                      "T20478C",
                                                      "G28048T"
                                                    ]
                                                  }
                                                },
                                                "name": "Brazil/PB-16606/2020",
                                                "node_attrs": {
                                                  "author": {
                                                    "author": "Paola Resende et al",
                                                    "value": "Paola Resende et al B"
                                                  },
                                                  "clade_membership": {
                                                    "value": "20B"
                                                  },
                                                  "country": {
                                                    "value": "Brazil"
                                                  },
                                                  "div": 15,
                                                  "division": {
                                                    "value": "Paraiba"
                                                  },
                                                  "division_exposure": {
                                                    "value": "Paraiba"
                                                  },
                                                  "gisaid_epi_isl": {
                                                    "value": "EPI_ISL_792593"
                                                  },
                                                  "host": {
                                                    "value": "Human"
                                                  },
                                                  "custom_location": {
                                                    "confidence": {
                                                      "Brazil": 1.0
                                                    },
                                                    "entropy": -1.000088900581841e-12,
                                                    "value": "Brazil"
                                                  },
                                                  "location": {
                                                    "value": "Joao Pessoa"
                                                  },
                                                  "num_date": {
                                                    "confidence": [
                                                      2020.386612021858,
                                                      2020.386612021858
                                                    ],
                                                    "value": 2020.386612021858
                                                  },
                                                  "originating_lab": {
                                                    "value": "LACEN-PB"
                                                  },
                                                  "pangolin_lineage": {
                                                    "value": "B.1.1.33"
                                                  },
                                                  "recency": {
                                                    "value": "Older"
                                                  },
                                                  "region": {
                                                    "value": "South America"
                                                  },
                                                  "region_exposure": {
                                                    "value": "South America"
                                                  },
                                                  "subclade_membership": {
                                                    "value": "20B"
                                                  },
                                                  "submitting_lab": {
                                                    "value": "Laboratory of Respiratory Viruses and Measles, Oswaldo Cruz Institute, FIOCRUZ"
                                                  },
                                                  "url": "https://www.gisaid.org"
                                                }
                                              },
                                              {
                                                "branch_attrs": {
                                                  "mutations": {}
                                                },
                                                "children": [
                                                  {
                                                    "branch_attrs": {
                                                      "mutations": {}
                                                    },
                                                    "name": "Brazil/RJ-2033/2020",
                                                    "node_attrs": {

                                                      "author": {
                                                        "author": "Paola Resende et al",
                                                        "paper_url": "https://dx.doi.org/10.1101/2020.06.17.158006",
                                                        "title": "Genomic surveillance of SARS-CoV-2 reveals community transmission of a major lineage during the early pandemic phase in Brazil",
                                                        "value": "Paola Resende et al A"
                                                      },
                                                      "clade_membership": {
                                                        "value": "20B"
                                                      },
                                                      "country": {
                                                        "value": "Brazil"
                                                      },
                                                      "div": 12,
                                                      "division": {
                                                        "value": "Rio de Janeiro"
                                                      },
                                                      "division_exposure": {
                                                        "value": "Rio de Janeiro"
                                                      },
                                                      "gisaid_epi_isl": {
                                                        "value": "EPI_ISL_456100"
                                                      },
                                                      "host": {
                                                        "value": "Human"
                                                      },
                                                      "custom_location": {
                                                        "confidence": {
                                                          "Brazil": 1.0
                                                        },
                                                        "entropy": -1.000088900581841e-12,
                                                        "value": "Brazil"
                                                      },
                                                      "num_date": {
                                                        "confidence": [
                                                          2020.2882513661202,
                                                          2020.2882513661202
                                                        ],
                                                        "value": 2020.2882513661202
                                                      },
                                                      "originating_lab": {
                                                        "value": "Laboratory of Respiratory Viruses and Measles, Oswaldo Cruz Institute, FIOCRUZ"
                                                      },
                                                      "pangolin_lineage": {
                                                        "value": "B.1.1.33"
                                                      },
                                                      "recency": {
                                                        "value": "Older"
                                                      },
                                                      "region": {
                                                        "value": "South America"
                                                      },
                                                      "region_exposure": {
                                                        "value": "South America"
                                                      },

                                                      "subclade_membership": {
                                                        "value": "20B"
                                                      },
                                                      "submitting_lab": {
                                                        "value": "Laboratory of Respiratory Viruses and Measles, Oswaldo Cruz Institute, FIOCRUZ"
                                                      },
                                                      "url": "https://www.gisaid.org"
                                                    }
                                                  },
                                                  {
                                                    "branch_attrs": {
                                                      "mutations": {
                                                        "nuc": [
                                                          "C28720T"
                                                        ]
                                                      }
                                                    },
                                                    "name": "Bolivia/26936/2020",
                                                    "node_attrs": {
                                                      "author": {
                                                        "author": "Paola Resende et al",
                                                        "value": "Paola Resende et al B"
                                                      },
                                                      "clade_membership": {
                                                        "value": "20B"
                                                      },
                                                      "country": {
                                                        "value": "Bolivia"
                                                      },
                                                      "div": 13,
                                                      "division": {
                                                        "value": "Pando"
                                                      },
                                                      "division_exposure": {
                                                        "value": "Pando"
                                                      },
                                                      "gisaid_epi_isl": {
                                                        "value": "EPI_ISL_837558"
                                                      },
                                                      "host": {
                                                        "value": "Human"
                                                      },
                                                      "custom_location": {
                                                        "confidence": {
                                                          "South America": 1.0
                                                        },
                                                        "entropy": -1.000088900581841e-12,
                                                        "value": "South America"
                                                      },
                                                      "num_date": {
                                                        "confidence": [
                                                          2020.5040983606557,
                                                          2020.5040983606557
                                                        ],
                                                        "value": 2020.5040983606557
                                                      },
                                                      "originating_lab": {
                                                        "value": "Centro Nacional de Enfermedades Tropicales (CENETROP)"
                                                      },
                                                      "pangolin_lineage": {
                                                        "value": "B.1.1.33"
                                                      },
                                                      "recency": {
                                                        "value": "Older"
                                                      },
                                                      "region": {
                                                        "value": "South America"
                                                      },
                                                      "region_exposure": {
                                                        "value": "South America"
                                                      },
                                                      "subclade_membership": {
                                                        "value": "20B"
                                                      },
                                                      "submitting_lab": {
                                                        "value": "Laboratory of Respiratory Viruses and Measles, Oswaldo Cruz Institute, FIOCRUZ"
                                                      },
                                                      "url": "https://www.gisaid.org"
                                                    }
                                                  }
                                                ],
                                                "name": "NODE_0001749",
                                                "node_attrs": {
                                                  "clade_membership": {
                                                    "value": "20B"
                                                  },
                                                  "div": 12,
                                                  "custom_location": {
                                                    "confidence": {
                                                      "Brazil": 0.9556861883339923,
                                                      "Rio Grande do Sul": 0.0017281932912010735,
                                                      "South America": 0.04149449201588283
                                                    },
                                                    "entropy": 0.1944816451881151,
                                                    "value": "Brazil"
                                                  },
                                                  "num_date": {
                                                    "confidence": [
                                                      2020.256087546179,
                                                      2020.2882513661202
                                                    ],
                                                    "value": 2020.2882513661202
                                                  },
                                                  "subclade_membership": {
                                                    "value": "20B"
                                                  }
                                                }
                                              }
                                            ],
                                            "name": "NODE_0001748",
                                            "node_attrs": {
                                              "clade_membership": {
                                                "value": "20B"
                                              },
                                              "div": 12,
                                              "custom_location": {
                                                "confidence": {
                                                  "Brazil": 0.9968477960166358,
                                                  "Rio Grande do Sul": 0.0012366949835478029,
                                                  "South America": 0.0018399638011557713
                                                },
                                                "entropy": 0.023776641658723473,
                                                "value": "Brazil"
                                              },
                                              "num_date": {
                                                "confidence": [
                                                  2020.2032899987248,
                                                  2020.2860230019728
                                                ],
                                                "value": 2020.2493596422798
                                              },
                                              "subclade_membership": {
                                                "value": "20B"
                                              }
                                            }
                                          }
                                        ],
                                        "name": "NODE_0001746",
                                        "node_attrs": {
                                          "clade_membership": {
                                            "value": "20B"
                                          },
                                          "div": 12,
                                          "custom_location": {
                                            "confidence": {
                                              "Brazil": 0.9969942457545589,
                                              "Rio Grande do Sul": 0.00280084018223746
                                            },
                                            "entropy": 0.021269639077497078,
                                            "value": "Brazil"
                                          },
                                          "num_date": {
                                            "confidence": [
                                              2020.1994394014343,
                                              2020.277615171594
                                            ],
                                            "value": 2020.2241071992473
                                          },
                                          "subclade_membership": {
                                            "value": "20B"
                                          }
                                        }
                                      }
                                    ],
                                    "name": "NODE_0001744",
                                    "node_attrs": {
                                      "clade_membership": {
                                        "value": "20B"
                                      },
                                      "div": 12,
                                      "custom_location": {
                                        "confidence": {
                                          "Brazil": 0.9793411991175067,
                                          "Rio Grande do Sul": 0.02051463780580549
                                        },
                                        "entropy": 0.10150815344351032,
                                        "value": "Brazil"
                                      },
                                      "num_date": {
                                        "confidence": [
                                          2020.1926349226746,
                                          2020.212595335423
                                        ],
                                        "value": 2020.2073158265198
                                      },
                                      "subclade_membership": {
                                        "value": "20B"
                                      }
                                    }
                                  }
                                ],
                                "name": "NODE_0002425",
                                "node_attrs": {
                                  "clade_membership": {
                                    "value": "20B"
                                  },
                                  "div": 12,
                                  "custom_location": {
                                    "confidence": {
                                      "Brazil": 0.9797668869611823,
                                      "Rio Grande do Sul": 0.020232248389130392
                                    },
                                    "entropy": 0.09895456241000679,
                                    "value": "Brazil"
                                  },
                                  "num_date": {
                                    "confidence": [
                                      2020.1856664723148,
                                      2020.1953551912568
                                    ],
                                    "value": 2020.1953551912568
                                  },
                                  "subclade_membership": {
                                    "value": "20B"
                                  }
                                }
                              }
                            ],
                            "name": "NODE_0002420",
                            "node_attrs": {
                              "clade_membership": {
                                "value": "20B"
                              },
                              "div": 10,
                              "custom_location": {
                                "confidence": {
                                  "Brazil": 0.9529657748060912,
                                  "Europe": 0.002166908557580281,
                                  "Rio Grande do Sul": 0.0051091850043056995,
                                  "South America": 0.03950558838248347
                                },
                                "entropy": 0.21613406188587683,
                                "value": "Brazil"
                              },
                              "num_date": {
                                "confidence": [
                                  2020.1443308816733,
                                  2020.1850845997349
                                ],
                                "value": 2020.1648771775522
                              },
                              "subclade_membership": {
                                "value": "20B"
                              }
                            }
                          },
                          {
                            "branch_attrs": {
                              "mutations": {
                                "nuc": [
                                  "T19839C"
                                ]
                              }
                            },
                            "children": [
                              {
                                "branch_attrs": {
                                  "mutations": {}
                                },
                                "name": "Switzerland/BL-UHB-42169471/2020",
                                "node_attrs": {
                                  "author": {
                                    "author": "Madlen Stange et al",
                                    "value": "Madlen Stange et al"
                                  },
                                  "clade_membership": {
                                    "value": "20B"
                                  },
                                  "country": {
                                    "value": "Europe"
                                  },
                                  "div": 8,
                                  "division": {
                                    "value": "Europe"
                                  },
                                  "division_exposure": {
                                    "value": "Europe"
                                  },
                                  "gisaid_epi_isl": {
                                    "value": "EPI_ISL_527918"
                                  },
                                  "host": {
                                    "value": "Human"
                                  },
                                  "custom_location": {
                                    "confidence": {
                                      "Europe": 1.0
                                    },
                                    "entropy": -1.000088900581841e-12,
                                    "value": "Europe"
                                  },
                                  "num_date": {
                                    "confidence": [
                                      2020.1598360655737,
                                      2020.1598360655737
                                    ],
                                    "value": 2020.1598360655737
                                  },
                                  "originating_lab": {
                                    "value": "University Hospital Basel, Clinical Virology"
                                  },
                                  "pangolin_lineage": {
                                    "value": "B.1"
                                  },
                                  "recency": {
                                    "value": "Older"
                                  },
                                  "region": {
                                    "value": "Europe"
                                  },
                                  "region_exposure": {
                                    "value": "Europe"
                                  },

                                  "subclade_membership": {
                                    "value": "20B"
                                  },
                                  "submitting_lab": {
                                    "value": "University Hospital Basel, Clinical Bacteriology"
                                  },
                                  "url": "https://www.gisaid.org"
                                }
                              },
                              {
                                "branch_attrs": {
                                  "mutations": {}
                                },
                                "children": [
                                  {
                                    "branch_attrs": {
                                      "labels": {
                                        "aa": "ORF1a: T4354I"
                                      },
                                      "mutations": {
                                        "ORF1a": [
                                          "T4354I"
                                        ],
                                        "nuc": [
                                          "C10525T",
                                          "C13326T",
                                          "C17766T",
                                          "C18654T",
                                          "C18828T",
                                          "C19374T",
                                          "C20199T",
                                          "C20544T",
                                          "C21646T",
                                          "C27998T",
                                          "G29692T"
                                        ]
                                      }
                                    },
                                    "children": [
                                      {
                                        "branch_attrs": {
                                          "labels": {
                                            "aa": "ORF1a: A773T; S: L5F"
                                          },
                                          "mutations": {
                                            "ORF1a": [
                                              "A773T"
                                            ],
                                            "S": [
                                              "L5F"
                                            ],
                                            "nuc": [
                                              "G2582A",
                                              "C21575T",
                                              "C21997T"
                                            ]
                                          }
                                        },
                                        "name": "Peru/CAL-INS-289/2020",
                                        "node_attrs": {

                                          "author": {
                                            "author": "Carlos Padilla Rojas et al",
                                            "value": "Carlos Padilla Rojas et al"
                                          },
                                          "clade_membership": {
                                            "value": "20B"
                                          },
                                          "country": {
                                            "value": "Peru"
                                          },
                                          "div": 22,
                                          "division": {
                                            "value": "Callao"
                                          },
                                          "division_exposure": {
                                            "value": "Callao"
                                          },
                                          "gisaid_epi_isl": {
                                            "value": "EPI_ISL_1093154"
                                          },
                                          "host": {
                                            "value": "Human"
                                          },
                                          "custom_location": {
                                            "confidence": {
                                              "South America": 1.0
                                            },
                                            "entropy": -1.000088900581841e-12,
                                            "value": "South America"
                                          },
                                          "num_date": {
                                            "confidence": [
                                              2020.8101092896175,
                                              2020.8101092896175
                                            ],
                                            "value": 2020.8101092896175
                                          },
                                          "originating_lab": {
                                            "value": "Laboratorio de Referencia Nacional de Virus Respiratorio. Instituto Nacional de Salud Per\u00fa"
                                          },
                                          "pangolin_lineage": {
                                            "value": "B.1.1.74"
                                          },
                                          "recency": {
                                            "value": "3-7 days ago"
                                          },
                                          "region": {
                                            "value": "South America"
                                          },
                                          "region_exposure": {
                                            "value": "South America"
                                          },

                                          "subclade_membership": {
                                            "value": "20B"
                                          },
                                          "submitting_lab": {
                                            "value": "Laboratorio de Referencia Nacional de Biotecnolog\u00eda y Biolog\u00eda Molecular. Instituto Nacional de Salud Per\u00fa"
                                          },
                                          "url": "https://www.gisaid.org"
                                        }
                                      },
                                      {
                                        "branch_attrs": {
                                          "labels": {
                                            "aa": "ORF7a: A105V"
                                          },
                                          "mutations": {
                                            "ORF7a": [
                                              "A105V"
                                            ],
                                            "nuc": [
                                              "G12892A",
                                              "T14700C",
                                              "A25174G",
                                              "C25578T",
                                              "C27707T"
                                            ]
                                          }
                                        },
                                        "children": [
                                          {
                                            "branch_attrs": {
                                              "mutations": {}
                                            },
                                            "name": "Peru/LIM-UPCH-0308/2020",
                                            "node_attrs": {

                                              "author": {
                                                "author": "Pablo Tsukayama et al",
                                                "value": "Pablo Tsukayama et al"
                                              },
                                              "clade_membership": {
                                                "value": "20B"
                                              },
                                              "country": {
                                                "value": "Peru"
                                              },
                                              "div": 24,
                                              "division": {
                                                "value": "Lima"
                                              },
                                              "division_exposure": {
                                                "value": "Lima"
                                              },
                                              "gisaid_epi_isl": {
                                                "value": "EPI_ISL_812469"
                                              },
                                              "host": {
                                                "value": "Human"
                                              },
                                              "custom_location": {
                                                "confidence": {
                                                  "South America": 1.0
                                                },
                                                "entropy": -1.000088900581841e-12,
                                                "value": "South America"
                                              },
                                              "num_date": {
                                                "confidence": [
                                                  2020.9439890710382,
                                                  2020.9439890710382
                                                ],
                                                "value": 2020.9439890710382
                                              },
                                              "originating_lab": {
                                                "value": "Laboratorio de Referencia Nacional de Virus Respiratorios, Instituto Nacional de Salud Peru"
                                              },
                                              "pangolin_lineage": {
                                                "value": "B.1.1.74"
                                              },
                                              "recency": {
                                                "value": "Older"
                                              },
                                              "region": {
                                                "value": "South America"
                                              },
                                              "region_exposure": {
                                                "value": "South America"
                                              },

                                              "subclade_membership": {
                                                "value": "20B"
                                              },
                                              "submitting_lab": {
                                                "value": "Laboratorio de Gen\u00f3mica Microbiana, Universidad Peruana Cayetano Heredia"
                                              },
                                              "url": "https://www.gisaid.org"
                                            }
                                          },
                                          {
                                            "branch_attrs": {
                                              "mutations": {}
                                            },
                                            "children": [
                                              {
                                                "branch_attrs": {
                                                  "mutations": {}
                                                },
                                                "name": "Peru/LIM-UPCH-0343/2020",
                                                "node_attrs": {

                                                  "author": {
                                                    "author": "Pablo Tsukayama et al",
                                                    "value": "Pablo Tsukayama et al"
                                                  },
                                                  "clade_membership": {
                                                    "value": "20B"
                                                  },
                                                  "country": {
                                                    "value": "Peru"
                                                  },
                                                  "div": 24,
                                                  "division": {
                                                    "value": "Lima"
                                                  },
                                                  "division_exposure": {
                                                    "value": "Lima"
                                                  },
                                                  "gisaid_epi_isl": {
                                                    "value": "EPI_ISL_812498"
                                                  },
                                                  "host": {
                                                    "value": "Human"
                                                  },
                                                  "custom_location": {
                                                    "confidence": {
                                                      "South America": 1.0
                                                    },
                                                    "entropy": -1.000088900581841e-12,
                                                    "value": "South America"
                                                  },
                                                  "num_date": {
                                                    "confidence": [
                                                      2020.9467213114754,
                                                      2020.9467213114754
                                                    ],
                                                    "value": 2020.9467213114754
                                                  },
                                                  "originating_lab": {
                                                    "value": "Laboratorio de Referencia Nacional de Virus Respiratorios, Instituto Nacional de Salud Peru"
                                                  },
                                                  "pangolin_lineage": {
                                                    "value": "B.1.1.74"
                                                  },
                                                  "recency": {
                                                    "value": "Older"
                                                  },
                                                  "region": {
                                                    "value": "South America"
                                                  },
                                                  "region_exposure": {
                                                    "value": "South America"
                                                  },

                                                  "subclade_membership": {
                                                    "value": "20B"
                                                  },
                                                  "submitting_lab": {
                                                    "value": "Laboratorio de Gen\u00f3mica Microbiana, Universidad Peruana Cayetano Heredia"
                                                  },
                                                  "url": "https://www.gisaid.org"
                                                }
                                              },
                                              {
                                                "branch_attrs": {
                                                  "mutations": {}
                                                },
                                                "name": "Peru/LIM-UPCH-0342/2020",
                                                "node_attrs": {

                                                  "author": {
                                                    "author": "Pablo Tsukayama et al",
                                                    "value": "Pablo Tsukayama et al"
                                                  },
                                                  "clade_membership": {
                                                    "value": "20B"
                                                  },
                                                  "country": {
                                                    "value": "Peru"
                                                  },
                                                  "div": 24,
                                                  "division": {
                                                    "value": "Lima"
                                                  },
                                                  "division_exposure": {
                                                    "value": "Lima"
                                                  },
                                                  "gisaid_epi_isl": {
                                                    "value": "EPI_ISL_812497"
                                                  },
                                                  "host": {
                                                    "value": "Human"
                                                  },
                                                  "custom_location": {
                                                    "confidence": {
                                                      "South America": 1.0
                                                    },
                                                    "entropy": -1.000088900581841e-12,
                                                    "value": "South America"
                                                  },
                                                  "num_date": {
                                                    "confidence": [
                                                      2020.9467213114754,
                                                      2020.9467213114754
                                                    ],
                                                    "value": 2020.9467213114754
                                                  },
                                                  "originating_lab": {
                                                    "value": "Laboratorio de Referencia Nacional de Virus Respiratorios, Instituto Nacional de Salud Peru"
                                                  },
                                                  "pangolin_lineage": {
                                                    "value": "B.1.1.74"
                                                  },
                                                  "recency": {
                                                    "value": "Older"
                                                  },
                                                  "region": {
                                                    "value": "South America"
                                                  },
                                                  "region_exposure": {
                                                    "value": "South America"
                                                  },

                                                  "subclade_membership": {
                                                    "value": "20B"
                                                  },
                                                  "submitting_lab": {
                                                    "value": "Laboratorio de Gen\u00f3mica Microbiana, Universidad Peruana Cayetano Heredia"
                                                  },
                                                  "url": "https://www.gisaid.org"
                                                }
                                              }
                                            ],
                                            "name": "NODE_0001755",
                                            "node_attrs": {
                                              "clade_membership": {
                                                "value": "20B"
                                              },
                                              "div": 24,
                                              "custom_location": {
                                                "confidence": {
                                                  "Europe": 0.0012308407855674936,
                                                  "South America": 0.9981754602402698
                                                },
                                                "entropy": 0.01527183911812096,
                                                "value": "South America"
                                              },
                                              "num_date": {
                                                "confidence": [
                                                  2020.9232665070087,
                                                  2020.9467213114754
                                                ],
                                                "value": 2020.9467213114754
                                              },
                                              "subclade_membership": {
                                                "value": "20B"
                                              }
                                            }
                                          }
                                        ],
                                        "name": "NODE_0002576",
                                        "node_attrs": {
                                          "clade_membership": {
                                            "value": "20B"
                                          },
                                          "div": 24,
                                          "custom_location": {
                                            "confidence": {
                                              "Europe": 0.0016441046297932433,
                                              "South America": 0.9976722050081709
                                            },
                                            "entropy": 0.018751308354609555,
                                            "value": "South America"
                                          },
                                          "num_date": {
                                            "confidence": [
                                              2020.8881928155042,
                                              2020.9439890710382
                                            ],
                                            "value": 2020.9355794907383
                                          },
                                          "subclade_membership": {
                                            "value": "20B"
                                          }
                                        }
                                      }
                                    ],
                                    "name": "NODE_0002575",
                                    "node_attrs": {
                                      "clade_membership": {
                                        "value": "20B"
                                      },
                                      "div": 19,
                                      "custom_location": {
                                        "confidence": {
                                          "Europe": 0.004962123299928162,
                                          "South America": 0.9939344575398303
                                        },
                                        "entropy": 0.04127945673393974,
                                        "value": "South America"
                                      },
                                      "num_date": {
                                        "confidence": [
                                          2020.5877866057103,
                                          2020.7911303968706
                                        ],
                                        "value": 2020.7232521721191
                                      },
                                      "subclade_membership": {
                                        "value": "20B"
                                      }
                                    }
                                  },
                                  {
                                    "branch_attrs": {
                                      "mutations": {}
                                    },
                                    "children": [
                                      {
                                        "branch_attrs": {
                                          "labels": {
                                            "aa": "ORF1a: H3076Y"
                                          },
                                          "mutations": {
                                            "ORF1a": [
                                              "H3076Y"
                                            ],
                                            "nuc": [
                                              "C9491T"
                                            ]
                                          }
                                        },
                                        "name": "Peru/ARE-INS-075/2020",
                                        "node_attrs": {

                                          "author": {
                                            "author": "Carlos Padilla Rojas et al",
                                            "value": "Carlos Padilla Rojas et al"
                                          },
                                          "clade_membership": {
                                            "value": "20B"
                                          },
                                          "country": {
                                            "value": "Peru"
                                          },
                                          "div": 9,
                                          "division": {
                                            "value": "Arequipa"
                                          },
                                          "division_exposure": {
                                            "value": "Arequipa"
                                          },
                                          "gisaid_epi_isl": {
                                            "value": "EPI_ISL_527787"
                                          },
                                          "host": {
                                            "value": "Human"
                                          },
                                          "custom_location": {
                                            "confidence": {
                                              "South America": 0.9999999999999999
                                            },
                                            "entropy": -9.99866855976916e-13,
                                            "value": "South America"
                                          },
                                          "num_date": {
                                            "confidence": [
                                              2020.2909836065573,
                                              2020.2909836065573
                                            ],
                                            "value": 2020.2909836065573
                                          },
                                          "originating_lab": {
                                            "value": "Laboratorio de Referencia Nacional de Virus Respiratorio. Centro Nacional de Salud Publica. Instituto Nacional de Salud Peru."
                                          },
                                          "pangolin_lineage": {
                                            "value": "B.1.1"
                                          },
                                          "recency": {
                                            "value": "Older"
                                          },
                                          "region": {
                                            "value": "South America"
                                          },
                                          "region_exposure": {
                                            "value": "South America"
                                          },

                                          "subclade_membership": {
                                            "value": "20B"
                                          },
                                          "submitting_lab": {
                                            "value": "Laboratorio de Referencia Nacional de Biotecnolog\u00eda y Biolog\u00eda Molecular. Centro Nacional de Salud Publica. Instituto Nacional de Salud Peru."
                                          },
                                          "url": "https://www.gisaid.org"
                                        }
                                      },
                                      {
                                        "branch_attrs": {
                                          "mutations": {}
                                        },
                                        "children": [
                                          {
                                            "branch_attrs": {
                                              "mutations": {
                                                "nuc": [
                                                  "C26801T"
                                                ]
                                              }
                                            },
                                            "children": [
                                              {
                                                "branch_attrs": {
                                                  "labels": {
                                                    "aa": "N: T16M; ORF1b: A1225V, P1427S; ORF7a: V104F; ORF9b: R13C"
                                                  },
                                                  "mutations": {
                                                    "N": [
                                                      "T16M"
                                                    ],
                                                    "ORF1b": [
                                                      "A1225V",
                                                      "P1427S"
                                                    ],
                                                    "ORF7a": [
                                                      "V104F"
                                                    ],
                                                    "ORF9b": [
                                                      "R13C"
                                                    ],
                                                    "nuc": [
                                                      "T469C",
                                                      "C832T",
                                                      "T15801C",
                                                      "C17141T",
                                                      "C17746T",
                                                      "G27703T",
                                                      "C28320T"
                                                    ]
                                                  }
                                                },
                                                "name": "Romania/Bucuresti-FV5166/2020",
                                                "node_attrs": {
                                                  "author": {
                                                    "author": "Mihaela Lazar et al",
                                                    "value": "Mihaela Lazar et al"
                                                  },
                                                  "clade_membership": {
                                                    "value": "20B"
                                                  },
                                                  "country": {
                                                    "value": "Europe"
                                                  },
                                                  "div": 16,
                                                  "division": {
                                                    "value": "Europe"
                                                  },
                                                  "division_exposure": {
                                                    "value": "Europe"
                                                  },
                                                  "gisaid_epi_isl": {
                                                    "value": "EPI_ISL_888677"
                                                  },
                                                  "host": {
                                                    "value": "Human"
                                                  },
                                                  "custom_location": {
                                                    "confidence": {
                                                      "Europe": 1.0
                                                    },
                                                    "entropy": -1.000088900581841e-12,
                                                    "value": "Europe"
                                                  },
                                                  "num_date": {
                                                    "confidence": [
                                                      2020.9521857923498,
                                                      2020.9521857923498
                                                    ],
                                                    "value": 2020.9521857923498
                                                  },
                                                  "originating_lab": {
                                                    "value": "Laboratory for Respiratory Viruses, Cantacuzino National Military-Medical Institute for Research and Development"
                                                  },
                                                  "pangolin_lineage": {
                                                    "value": "B.1.1"
                                                  },
                                                  "recency": {
                                                    "value": "Older"
                                                  },
                                                  "region": {
                                                    "value": "Europe"
                                                  },
                                                  "region_exposure": {
                                                    "value": "Europe"
                                                  },

                                                  "subclade_membership": {
                                                    "value": "20B"
                                                  },
                                                  "submitting_lab": {
                                                    "value": "Cantacuzino Institute Virology"
                                                  },
                                                  "url": "https://www.gisaid.org"
                                                }
                                              },
                                              {
                                                "branch_attrs": {
                                                  "labels": {
                                                    "aa": "ORF1a: R207C, V1565L"
                                                  },
                                                  "mutations": {
                                                    "ORF1a": [
                                                      "R207C",
                                                      "V1565L"
                                                    ],
                                                    "nuc": [
                                                      "C884T",
                                                      "T2587C",
                                                      "G4958T",
                                                      "C15180T",
                                                      "C19524T",
                                                      "T22501C",
                                                      "A29827T",
                                                      "G29830T"
                                                    ]
                                                  }
                                                },
                                                "name": "Romania/RO_DJ37480/2020",
                                                "node_attrs": {

                                                  "author": {
                                                    "author": "Lobiuc Andrei et al",
                                                    "value": "Lobiuc Andrei et al"
                                                  },
                                                  "clade_membership": {
                                                    "value": "20B"
                                                  },
                                                  "country": {
                                                    "value": "Europe"
                                                  },
                                                  "div": 17,
                                                  "division": {
                                                    "value": "Europe"
                                                  },
                                                  "division_exposure": {
                                                    "value": "Europe"
                                                  },
                                                  "gisaid_epi_isl": {
                                                    "value": "EPI_ISL_896373"
                                                  },
                                                  "host": {
                                                    "value": "Human"
                                                  },
                                                  "custom_location": {
                                                    "confidence": {
                                                      "Europe": 1.0
                                                    },
                                                    "entropy": -1.000088900581841e-12,
                                                    "value": "Europe"
                                                  },
                                                  "num_date": {
                                                    "confidence": [
                                                      2020.801912568306,
                                                      2020.801912568306
                                                    ],
                                                    "value": 2020.801912568306
                                                  },
                                                  "originating_lab": {
                                                    "value": "University of Medicine and Pharmacy of Craiova"
                                                  },
                                                  "pangolin_lineage": {
                                                    "value": "B.1.1"
                                                  },
                                                  "recency": {
                                                    "value": "Older"
                                                  },
                                                  "region": {
                                                    "value": "Europe"
                                                  },
                                                  "region_exposure": {
                                                    "value": "Europe"
                                                  },

                                                  "subclade_membership": {
                                                    "value": "20B"
                                                  },
                                                  "submitting_lab": {
                                                    "value": "\"Stefan cel Mare\" University Metagenomics Lab"
                                                  },
                                                  "url": "https://www.gisaid.org"
                                                }
                                              }
                                            ],
                                            "name": "NODE_0002584",
                                            "node_attrs": {
                                              "clade_membership": {
                                                "value": "20B"
                                              },
                                              "div": 9,
                                              "custom_location": {
                                                "confidence": {
                                                  "Africa": 0.0027599823265752263,
                                                  "Asia": 0.01101874336099843,
                                                  "Europe": 0.9060273654657994,
                                                  "South America": 0.07854617654077213
                                                },
                                                "entropy": 0.36679307438328046,
                                                "value": "Europe"
                                              },
                                              "num_date": {
                                                "confidence": [
                                                  2020.2019212299451,
                                                  2020.6814413033594
                                                ],
                                                "value": 2020.475170361627
                                              },
                                              "subclade_membership": {
                                                "value": "20B"
                                              }
                                            }
                                          },
                                          {
                                            "branch_attrs": {
                                              "mutations": {}
                                            },
                                            "children": [
                                              {
                                                "branch_attrs": {
                                                  "mutations": {
                                                    "nuc": [
                                                      "G16968A"
                                                    ]
                                                  }
                                                },
                                                "children": [
                                                  {
                                                    "branch_attrs": {
                                                      "labels": {
                                                        "aa": "ORF1b: T1555I; ORF3a: A54S"
                                                      },
                                                      "mutations": {
                                                        "ORF1b": [
                                                          "T1555I"
                                                        ],
                                                        "ORF3a": [
                                                          "A54S"
                                                        ],
                                                        "nuc": [
                                                          "C6982T",
                                                          "C8986T",
                                                          "C18131T",
                                                          "G25552T"
                                                        ]
                                                      }
                                                    },
                                                    "name": "Peru/LIM-INS-187/2020",
                                                    "node_attrs": {

                                                      "author": {
                                                        "author": "Carlos Padilla Rojas et al",
                                                        "value": "Carlos Padilla Rojas et al"
                                                      },
                                                      "clade_membership": {
                                                        "value": "20B"
                                                      },
                                                      "country": {
                                                        "value": "Peru"
                                                      },
                                                      "div": 13,
                                                      "division": {
                                                        "value": "Lima"
                                                      },
                                                      "division_exposure": {
                                                        "value": "Lima"
                                                      },
                                                      "gisaid_epi_isl": {
                                                        "value": "EPI_ISL_1092339"
                                                      },
                                                      "host": {
                                                        "value": "Human"
                                                      },
                                                      "custom_location": {
                                                        "confidence": {
                                                          "South America": 0.9999999999999999
                                                        },
                                                        "entropy": -9.99866855976916e-13,
                                                        "value": "South America"
                                                      },
                                                      "num_date": {
                                                        "confidence": [
                                                          2020.6707650273224,
                                                          2020.6707650273224
                                                        ],
                                                        "value": 2020.6707650273224
                                                      },
                                                      "originating_lab": {
                                                        "value": "Laboratorio de Referencia Nacional de Virus Respiratorio. Instituto Nacional de Salud Per\u00fa"
                                                      },
                                                      "pangolin_lineage": {
                                                        "value": "B.1.1.110"
                                                      },
                                                      "recency": {
                                                        "value": "3-7 days ago"
                                                      },
                                                      "region": {
                                                        "value": "South America"
                                                      },
                                                      "region_exposure": {
                                                        "value": "South America"
                                                      },

                                                      "subclade_membership": {
                                                        "value": "20B"
                                                      },
                                                      "submitting_lab": {
                                                        "value": "Laboratorio de Referencia Nacional de Biotecnolog\u00eda y Biolog\u00eda Molecular. Instituto Nacional de Salud Per\u00fa"
                                                      },
                                                      "url": "https://www.gisaid.org"
                                                    }
                                                  },
                                                  {
                                                    "branch_attrs": {
                                                      "mutations": {
                                                        "nuc": [
                                                          "C12400T"
                                                        ]
                                                      }
                                                    },
                                                    "children": [
                                                      {
                                                        "branch_attrs": {
                                                          "labels": {
                                                            "aa": "ORF1a: P3359L, I3693T; ORF3a: T89I"
                                                          },
                                                          "mutations": {
                                                            "ORF1a": [
                                                              "P3359L",
                                                              "I3693T"
                                                            ],
                                                            "ORF3a": [
                                                              "T89I"
                                                            ],
                                                            "nuc": [
                                                              "C10341T",
                                                              "T11343C",
                                                              "C25658T"
                                                            ]
                                                          }
                                                        },
                                                        "name": "Peru/JUN-INS-195/2020",
                                                        "node_attrs": {

                                                          "author": {
                                                            "author": "Carlos Padilla Rojas et al",
                                                            "value": "Carlos Padilla Rojas et al"
                                                          },
                                                          "clade_membership": {
                                                            "value": "20B"
                                                          },
                                                          "country": {
                                                            "value": "Peru"
                                                          },
                                                          "div": 13,
                                                          "division": {
                                                            "value": "Junin"
                                                          },
                                                          "division_exposure": {
                                                            "value": "Junin"
                                                          },
                                                          "gisaid_epi_isl": {
                                                            "value": "EPI_ISL_1092346"
                                                          },
                                                          "host": {
                                                            "value": "Human"
                                                          },
                                                          "custom_location": {
                                                            "confidence": {
                                                              "South America": 0.9999999999999999
                                                            },
                                                            "entropy": -9.99866855976916e-13,
                                                            "value": "South America"
                                                          },
                                                          "num_date": {
                                                            "confidence": [
                                                              2020.6571038251366,
                                                              2020.6571038251366
                                                            ],
                                                            "value": 2020.6571038251366
                                                          },
                                                          "originating_lab": {
                                                            "value": "Laboratorio de Referencia Nacional de Virus Respiratorio. Instituto Nacional de Salud Per\u00fa"
                                                          },
                                                          "pangolin_lineage": {
                                                            "value": "B.1.1.110"
                                                          },
                                                          "recency": {
                                                            "value": "3-7 days ago"
                                                          },
                                                          "region": {
                                                            "value": "South America"
                                                          },
                                                          "region_exposure": {
                                                            "value": "South America"
                                                          },

                                                          "subclade_membership": {
                                                            "value": "20B"
                                                          },
                                                          "submitting_lab": {
                                                            "value": "Laboratorio de Referencia Nacional de Biotecnolog\u00eda y Biolog\u00eda Molecular. Instituto Nacional de Salud Per\u00fa"
                                                          },
                                                          "url": "https://www.gisaid.org"
                                                        }
                                                      },
                                                      {
                                                        "branch_attrs": {
                                                          "labels": {
                                                            "aa": "ORF1b: M115I, A2132V; ORF3a: A110S; S: L1244F"
                                                          },
                                                          "mutations": {
                                                            "ORF1b": [
                                                              "M115I",
                                                              "A2132V"
                                                            ],
                                                            "ORF3a": [
                                                              "A110S"
                                                            ],
                                                            "S": [
                                                              "L1244F"
                                                            ],
                                                            "nuc": [
                                                              "C3874T",
                                                              "G13812T",
                                                              "C19862T",
                                                              "C25292T",
                                                              "G25720T"
                                                            ]
                                                          }
                                                        },
                                                        "name": "Peru/JUN-INS-263/2020",
                                                        "node_attrs": {

                                                          "author": {
                                                            "author": "Carlos Padilla Rojas et al",
                                                            "value": "Carlos Padilla Rojas et al"
                                                          },
                                                          "clade_membership": {
                                                            "value": "20B"
                                                          },
                                                          "country": {
                                                            "value": "Peru"
                                                          },
                                                          "div": 15,
                                                          "division": {
                                                            "value": "Junin"
                                                          },
                                                          "division_exposure": {
                                                            "value": "Junin"
                                                          },
                                                          "gisaid_epi_isl": {
                                                            "value": "EPI_ISL_1093161"
                                                          },
                                                          "host": {
                                                            "value": "Human"
                                                          },
                                                          "custom_location": {
                                                            "confidence": {
                                                              "South America": 0.9999999999999999
                                                            },
                                                            "entropy": -9.99866855976916e-13,
                                                            "value": "South America"
                                                          },
                                                          "num_date": {
                                                            "confidence": [
                                                              2020.7035519125684,
                                                              2020.7035519125684
                                                            ],
                                                            "value": 2020.7035519125684
                                                          },
                                                          "originating_lab": {
                                                            "value": "Laboratorio de Referencia Nacional de Virus Respiratorio. Instituto Nacional de Salud Per\u00fa"
                                                          },
                                                          "pangolin_lineage": {
                                                            "value": "B.1.1.110"
                                                          },
                                                          "recency": {
                                                            "value": "3-7 days ago"
                                                          },
                                                          "region": {
                                                            "value": "South America"
                                                          },
                                                          "region_exposure": {
                                                            "value": "South America"
                                                          },

                                                          "subclade_membership": {
                                                            "value": "20B"
                                                          },
                                                          "submitting_lab": {
                                                            "value": "Laboratorio de Referencia Nacional de Biotecnolog\u00eda y Biolog\u00eda Molecular. Instituto Nacional de Salud Per\u00fa"
                                                          },
                                                          "url": "https://www.gisaid.org"
                                                        }
                                                      }
                                                    ],
                                                    "name": "NODE_0002582",
                                                    "node_attrs": {
                                                      "clade_membership": {
                                                        "value": "20B"
                                                      },
                                                      "div": 10,
                                                      "custom_location": {
                                                        "confidence": {
                                                          "Europe": 0.0032089321802542627,
                                                          "South America": 0.995714814633128
                                                        },
                                                        "entropy": 0.03133738311946866,
                                                        "value": "South America"
                                                      },
                                                      "num_date": {
                                                        "confidence": [
                                                          2020.363431880287,
                                                          2020.6189886923005
                                                        ],
                                                        "value": 2020.5392424614195
                                                      },
                                                      "subclade_membership": {
                                                        "value": "20B"
                                                      }
                                                    }
                                                  }
                                                ],
                                                "name": "NODE_0002581",
                                                "node_attrs": {
                                                  "clade_membership": {
                                                    "value": "20B"
                                                  },
                                                  "div": 9,
                                                  "custom_location": {
                                                    "confidence": {
                                                      "Asia": 0.0050584792404951735,
                                                      "Europe": 0.024952215268127416,
                                                      "South America": 0.9684870796182214
                                                    },
                                                    "entropy": 0.16125061953222808,
                                                    "value": "South America"
                                                  },
                                                  "num_date": {
                                                    "confidence": [
                                                      2020.282673087502,
                                                      2020.5866161803394
                                                    ],
                                                    "value": 2020.4726790940153
                                                  },
                                                  "subclade_membership": {
                                                    "value": "20B"
                                                  }
                                                }
                                              },
                                              {
                                                "branch_attrs": {
                                                  "labels": {
                                                    "aa": "N: A211V"
                                                  },
                                                  "mutations": {
                                                    "N": [
                                                      "A211V"
                                                    ],
                                                    "nuc": [
                                                      "C28905T"
                                                    ]
                                                  }
                                                },
                                                "children": [
                                                  {
                                                    "branch_attrs": {
                                                      "labels": {
                                                        "aa": "ORF1a: T609I, I2699V; ORF1b: V2178F"
                                                      },
                                                      "mutations": {
                                                        "ORF1a": [
                                                          "T609I",
                                                          "I2699V"
                                                        ],
                                                        "ORF1b": [
                                                          "V2178F"
                                                        ],
                                                        "nuc": [
                                                          "C2091T",
                                                          "A5128G",
                                                          "A8360G",
                                                          "C13860T",
                                                          "G19999T"
                                                        ]
                                                      }
                                                    },
                                                    "name": "Liaoning/IVDC-03/2020",
                                                    "node_attrs": {

                                                      "author": {
                                                        "author": "Xiang Zhao et al",
                                                        "value": "Xiang Zhao et al"
                                                      },
                                                      "clade_membership": {
                                                        "value": "20B"
                                                      },
                                                      "country": {
                                                        "value": "Asia"
                                                      },
                                                      "div": 14,
                                                      "division": {
                                                        "value": "Asia"
                                                      },
                                                      "division_exposure": {
                                                        "value": "Asia"
                                                      },
                                                      "gisaid_epi_isl": {
                                                        "value": "EPI_ISL_498693"
                                                      },
                                                      "host": {
                                                        "value": "Human"
                                                      },
                                                      "custom_location": {
                                                        "confidence": {
                                                          "Asia": 1.0
                                                        },
                                                        "entropy": -1.000088900581841e-12,
                                                        "value": "Asia"
                                                      },
                                                      "num_date": {
                                                        "confidence": [
                                                          2020.5560109289618,
                                                          2020.5560109289618
                                                        ],
                                                        "value": 2020.5560109289618
                                                      },
                                                      "originating_lab": {
                                                        "value": "National Institute for Viral Disease Control and Prevention, China CDC"
                                                      },
                                                      "pangolin_lineage": {
                                                        "value": "B.1.1.317"
                                                      },
                                                      "recency": {
                                                        "value": "Older"
                                                      },
                                                      "region": {
                                                        "value": "Asia"
                                                      },
                                                      "region_exposure": {
                                                        "value": "Asia"
                                                      },

                                                      "subclade_membership": {
                                                        "value": "20B"
                                                      },
                                                      "submitting_lab": {
                                                        "value": "National Institute for Viral Disease Control and Prevention, China CDC"
                                                      },
                                                      "url": "https://www.gisaid.org"
                                                    }
                                                  },
                                                  {
                                                    "branch_attrs": {
                                                      "mutations": {}
                                                    },
                                                    "children": [
                                                      {
                                                        "name": "SouthKorea/KDCA0310/2020_travel_history",
                                                        "node_attrs": {
                                                          "div": 19,
                                                          "num_date": {
                                                            "confidence": [
                                                              2020.8292349726776,
                                                              2020.8292349726776
                                                            ],
                                                            "value": 2020.8292349726776
                                                          },
                                                          "country": {
                                                            "value": "Europe"
                                                          }
                                                        },
                                                        "children": [
                                                          {
                                                            "branch_attrs": {
                                                              "labels": {
                                                                "aa": "ORF1a: S485G, I785V, K1185R, M3425I; ORF1b: E75Q, A2585S; ORF3a: A143V; S: S640F"
                                                              },
                                                              "mutations": {
                                                                "ORF1a": [
                                                                  "S485G",
                                                                  "I785V",
                                                                  "K1185R",
                                                                  "M3425I"
                                                                ],
                                                                "ORF1b": [
                                                                  "E75Q",
                                                                  "A2585S"
                                                                ],
                                                                "ORF3a": [
                                                                  "A143V"
                                                                ],
                                                                "S": [
                                                                  "S640F"
                                                                ],
                                                                "nuc": [
                                                                  "A1718G",
                                                                  "A2618G",
                                                                  "A3819G",
                                                                  "G10540T",
                                                                  "G13690C",
                                                                  "G21220T",
                                                                  "C23481T",
                                                                  "C24616T",
                                                                  "T25312C",
                                                                  "C25820T"
                                                                ]
                                                              }
                                                            },
                                                            "name": "SouthKorea/KDCA0310/2020",
                                                            "node_attrs": {

                                                              "author": {
                                                                "author": "Ae Kyung Park et al",
                                                                "value": "Ae Kyung Park et al"
                                                              },
                                                              "clade_membership": {
                                                                "value": "20B"
                                                              },
                                                              "country": {
                                                                "value": "Asia"
                                                              },
                                                              "country_exposure": {
                                                                "value": "Europe"
                                                              },
                                                              "div": 19,
                                                              "division": {
                                                                "value": "Asia"
                                                              },
                                                              "division_exposure": {
                                                                "value": "Europe"
                                                              },
                                                              "gisaid_epi_isl": {
                                                                "value": "EPI_ISL_760096"
                                                              },
                                                              "host": {
                                                                "value": "Human"
                                                              },
                                                              "custom_location": {
                                                                "confidence": {
                                                                  "Europe": 0.9999999999999999
                                                                },
                                                                "entropy": -9.99866855976916e-13,
                                                                "value": "Europe"
                                                              },
                                                              "num_date": {
                                                                "confidence": [
                                                                  2020.8292349726776,
                                                                  2020.8292349726776
                                                                ],
                                                                "value": 2020.8292349726776
                                                              },
                                                              "originating_lab": {
                                                                "value": "Division of Emerging Infectious Diseases, Bureau of Infectious Diseases Diagnosis Control, Korea Disease Control and Prevention Agency"
                                                              },
                                                              "pangolin_lineage": {
                                                                "value": "B.1.1.317"
                                                              },
                                                              "recency": {
                                                                "value": "Older"
                                                              },
                                                              "region": {
                                                                "value": "Asia"
                                                              },
                                                              "region_exposure": {
                                                                "value": "Europe"
                                                              },

                                                              "subclade_membership": {
                                                                "value": "20B"
                                                              },
                                                              "submitting_lab": {
                                                                "value": "Division of Emerging Infectious Diseases, Bureau of Infectious Diseases Diagnosis Control, Korea Disease Control and Prevention Agency"
                                                              },
                                                              "url": "https://www.gisaid.org"
                                                            }
                                                          }
                                                        ]
                                                      },
                                                      {
                                                        "branch_attrs": {
                                                          "labels": {
                                                            "aa": "ORF1a: D589G; S: Q675R"
                                                          },
                                                          "mutations": {
                                                            "ORF1a": [
                                                              "D589G"
                                                            ],
                                                            "S": [
                                                              "Q675R"
                                                            ],
                                                            "nuc": [
                                                              "A2031G",
                                                              "A23586G"
                                                            ]
                                                          }
                                                        },
                                                        "children": [
                                                          {
                                                            "branch_attrs": {
                                                              "labels": {
                                                                "aa": "ORF1b: I1416L; S: S256P, I818V"
                                                              },
                                                              "mutations": {
                                                                "ORF1b": [
                                                                  "I1416L"
                                                                ],
                                                                "S": [
                                                                  "S256P",
                                                                  "I818V"
                                                                ],
                                                                "nuc": [
                                                                  "A17713C",
                                                                  "T22328C",
                                                                  "A24014G",
                                                                  "C29732T"
                                                                ]
                                                              }
                                                            },
                                                            "name": "Finland/28MR9CF10_S293/2020",
                                                            "node_attrs": {

                                                              "author": {
                                                                "author": "Teemu Smura et al",
                                                                "value": "Teemu Smura et al B"
                                                              },
                                                              "clade_membership": {
                                                                "value": "20B"
                                                              },
                                                              "country": {
                                                                "value": "Europe"
                                                              },
                                                              "div": 15,
                                                              "division": {
                                                                "value": "Europe"
                                                              },
                                                              "division_exposure": {
                                                                "value": "Europe"
                                                              },
                                                              "gisaid_epi_isl": {
                                                                "value": "EPI_ISL_902848"
                                                              },
                                                              "host": {
                                                                "value": "Human"
                                                              },
                                                              "custom_location": {
                                                                "confidence": {
                                                                  "Europe": 1.0
                                                                },
                                                                "entropy": -1.000088900581841e-12,
                                                                "value": "Europe"
                                                              },
                                                              "num_date": {
                                                                "confidence": [
                                                                  2020.9084699453551,
                                                                  2020.9084699453551
                                                                ],
                                                                "value": 2020.9084699453551
                                                              },
                                                              "originating_lab": {
                                                                "value": "Department of Virology and Immunology, University of Helsinki and Helsinki University Hospital, Huslab Finland"
                                                              },
                                                              "pangolin_lineage": {
                                                                "value": "B.1.1.317"
                                                              },
                                                              "recency": {
                                                                "value": "Older"
                                                              },
                                                              "region": {
                                                                "value": "Europe"
                                                              },
                                                              "region_exposure": {
                                                                "value": "Europe"
                                                              },

                                                              "subclade_membership": {
                                                                "value": "20B"
                                                              },
                                                              "submitting_lab": {
                                                                "value": "Department of Virology, Faculty of Medicine, University of Helsinki, Helsinki, Finland"
                                                              },
                                                              "url": "https://www.gisaid.org"
                                                            }
                                                          },
                                                          {
                                                            "branch_attrs": {
                                                              "labels": {
                                                                "aa": "ORF1a: K2533R"
                                                              },
                                                              "mutations": {
                                                                "ORF1a": [
                                                                  "K2533R"
                                                                ],
                                                                "nuc": [
                                                                  "A7863G"
                                                                ]
                                                              }
                                                            },
                                                            "children": [
                                                              {
                                                                "branch_attrs": {
                                                                  "labels": {
                                                                    "aa": "ORF1a: D203N, S2396I; ORF3a: L108F; S: T572I"
                                                                  },
                                                                  "mutations": {
                                                                    "ORF1a": [
                                                                      "D203N",
                                                                      "S2396I"
                                                                    ],
                                                                    "ORF3a": [
                                                                      "L108F"
                                                                    ],
                                                                    "S": [
                                                                      "T572I"
                                                                    ],
                                                                    "nuc": [
                                                                      "G872A",
                                                                      "C1684T",
                                                                      "G7452T",
                                                                      "C23277T",
                                                                      "C25714T"
                                                                    ]
                                                                  }
                                                                },
                                                                "name": "Russia/LEN-RII-MH13287S/2020",
                                                                "node_attrs": {

                                                                  "author": {
                                                                    "author": "Andrey Komissarov et al",
                                                                    "value": "Andrey Komissarov et al A"
                                                                  },
                                                                  "clade_membership": {
                                                                    "value": "20B"
                                                                  },
                                                                  "country": {
                                                                    "value": "Europe"
                                                                  },
                                                                  "div": 17,
                                                                  "division": {
                                                                    "value": "Europe"
                                                                  },
                                                                  "division_exposure": {
                                                                    "value": "Europe"
                                                                  },
                                                                  "gisaid_epi_isl": {
                                                                    "value": "EPI_ISL_872990"
                                                                  },
                                                                  "host": {
                                                                    "value": "Human"
                                                                  },
                                                                  "custom_location": {
                                                                    "confidence": {
                                                                      "Europe": 1.0
                                                                    },
                                                                    "entropy": -1.000088900581841e-12,
                                                                    "value": "Europe"
                                                                  },
                                                                  "num_date": {
                                                                    "confidence": [
                                                                      2020.9795081967213,
                                                                      2020.9795081967213
                                                                    ],
                                                                    "value": 2020.9795081967213
                                                                  },
                                                                  "originating_lab": {
                                                                    "value": "HELIX LLC"
                                                                  },
                                                                  "pangolin_lineage": {
                                                                    "value": "B.1.1.317"
                                                                  },
                                                                  "recency": {
                                                                    "value": "Older"
                                                                  },
                                                                  "region": {
                                                                    "value": "Europe"
                                                                  },
                                                                  "region_exposure": {
                                                                    "value": "Europe"
                                                                  },

                                                                  "subclade_membership": {
                                                                    "value": "20B"
                                                                  },
                                                                  "submitting_lab": {
                                                                    "value": "WHO National Influenza Centre Russian Federation"
                                                                  },
                                                                  "url": "https://www.gisaid.org"
                                                                }
                                                              },
                                                              {
                                                                "branch_attrs": {
                                                                  "labels": {
                                                                    "aa": "N: S2P; ORF3a: G172C"
                                                                  },
                                                                  "mutations": {
                                                                    "N": [
                                                                      "S2P"
                                                                    ],
                                                                    "ORF3a": [
                                                                      "G172C"
                                                                    ],
                                                                    "nuc": [
                                                                      "G17427T",
                                                                      "G25906T",
                                                                      "T28277C"
                                                                    ]
                                                                  }
                                                                },
                                                                "children": [
                                                                  {
                                                                    "branch_attrs": {
                                                                      "mutations": {}
                                                                    },
                                                                    "name": "Russia/KAM-RII-MH12151S/2020",
                                                                    "node_attrs": {

                                                                      "author": {
                                                                        "author": "Andrey Komissarov et al",
                                                                        "value": "Andrey Komissarov et al A"
                                                                      },
                                                                      "clade_membership": {
                                                                        "value": "20B"
                                                                      },
                                                                      "country": {
                                                                        "value": "Europe"
                                                                      },
                                                                      "div": 15,
                                                                      "division": {
                                                                        "value": "Europe"
                                                                      },
                                                                      "division_exposure": {
                                                                        "value": "Europe"
                                                                      },
                                                                      "gisaid_epi_isl": {
                                                                        "value": "EPI_ISL_872959"
                                                                      },
                                                                      "host": {
                                                                        "value": "Human"
                                                                      },
                                                                      "custom_location": {
                                                                        "confidence": {
                                                                          "Europe": 1.0
                                                                        },
                                                                        "entropy": -1.000088900581841e-12,
                                                                        "value": "Europe"
                                                                      },
                                                                      "num_date": {
                                                                        "confidence": [
                                                                          2020.954918032787,
                                                                          2020.954918032787
                                                                        ],
                                                                        "value": 2020.954918032787
                                                                      },
                                                                      "originating_lab": {
                                                                        "value": "WHO National Influenza Centre Russian Federation"
                                                                      },
                                                                      "pangolin_lineage": {
                                                                        "value": "B.1.1.317"
                                                                      },
                                                                      "recency": {
                                                                        "value": "Older"
                                                                      },
                                                                      "region": {
                                                                        "value": "Europe"
                                                                      },
                                                                      "region_exposure": {
                                                                        "value": "Europe"
                                                                      },

                                                                      "subclade_membership": {
                                                                        "value": "20B"
                                                                      },
                                                                      "submitting_lab": {
                                                                        "value": "WHO National Influenza Centre Russian Federation"
                                                                      },
                                                                      "url": "https://www.gisaid.org"
                                                                    }
                                                                  },
                                                                  {
                                                                    "branch_attrs": {
                                                                      "mutations": {}
                                                                    },
                                                                    "name": "Russia/KAM-RII-MH12310S/2020",
                                                                    "node_attrs": {

                                                                      "author": {
                                                                        "author": "Andrey Komissarov et al",
                                                                        "value": "Andrey Komissarov et al A"
                                                                      },
                                                                      "clade_membership": {
                                                                        "value": "20B"
                                                                      },
                                                                      "country": {
                                                                        "value": "Europe"
                                                                      },
                                                                      "div": 15,
                                                                      "division": {
                                                                        "value": "Europe"
                                                                      },
                                                                      "division_exposure": {
                                                                        "value": "Europe"
                                                                      },
                                                                      "gisaid_epi_isl": {
                                                                        "value": "EPI_ISL_1039041"
                                                                      },
                                                                      "host": {
                                                                        "value": "Human"
                                                                      },
                                                                      "custom_location": {
                                                                        "confidence": {
                                                                          "Europe": 1.0
                                                                        },
                                                                        "entropy": -1.000088900581841e-12,
                                                                        "value": "Europe"
                                                                      },
                                                                      "num_date": {
                                                                        "confidence": [
                                                                          2020.9521857923498,
                                                                          2020.9521857923498
                                                                        ],
                                                                        "value": 2020.9521857923498
                                                                      },
                                                                      "originating_lab": {
                                                                        "value": "Kamchatka Regional Children's Infectious Diseases Hospital"
                                                                      },
                                                                      "pangolin_lineage": {
                                                                        "value": "B.1.1.317"
                                                                      },
                                                                      "recency": {
                                                                        "value": "One week ago"
                                                                      },
                                                                      "region": {
                                                                        "value": "Europe"
                                                                      },
                                                                      "region_exposure": {
                                                                        "value": "Europe"
                                                                      },

                                                                      "subclade_membership": {
                                                                        "value": "20B"
                                                                      },
                                                                      "submitting_lab": {
                                                                        "value": "WHO National Influenza Centre Russian Federation"
                                                                      },
                                                                      "url": "https://www.gisaid.org"
                                                                    }
                                                                  }
                                                                ],
                                                                "name": "NODE_0002589",
                                                                "node_attrs": {
                                                                  "clade_membership": {
                                                                    "value": "20B"
                                                                  },
                                                                  "div": 15,
                                                                  "custom_location": {
                                                                    "confidence": {
                                                                      "Asia": 0.0034142437725556735,
                                                                      "Europe": 0.9933157597541104,
                                                                      "South America": 0.0020065017270447286
                                                                    },
                                                                    "entropy": 0.04795293661842491,
                                                                    "value": "Europe"
                                                                  },
                                                                  "num_date": {
                                                                    "confidence": [
                                                                      2020.9149799821207,
                                                                      2020.9521857923498
                                                                    ],
                                                                    "value": 2020.9521857923498
                                                                  },
                                                                  "subclade_membership": {
                                                                    "value": "20B"
                                                                  }
                                                                }
                                                              }
                                                            ],
                                                            "name": "NODE_0002588",
                                                            "node_attrs": {
                                                              "clade_membership": {
                                                                "value": "20B"
                                                              },
                                                              "div": 12,
                                                              "custom_location": {
                                                                "confidence": {
                                                                  "Africa": 0.0010095952066929478,
                                                                  "Asia": 0.005138361148399714,
                                                                  "Europe": 0.9906477478035741,
                                                                  "South America": 0.0027482438682981027
                                                                },
                                                                "entropy": 0.06330831289712802,
                                                                "value": "Europe"
                                                              },
                                                              "num_date": {
                                                                "confidence": [
                                                                  2020.6277639462744,
                                                                  2020.8677212398131
                                                                ],
                                                                "value": 2020.8236528907237
                                                              },
                                                              "subclade_membership": {
                                                                "value": "20B"
                                                              }
                                                            }
                                                          }
                                                        ],
                                                        "name": "NODE_0002587",
                                                        "node_attrs": {
                                                          "clade_membership": {
                                                            "value": "20B"
                                                          },
                                                          "div": 11,
                                                          "custom_location": {
                                                            "confidence": {
                                                              "Africa": 0.001279599254499026,
                                                              "Asia": 0.012458279756380208,
                                                              "Europe": 0.9797746027390332,
                                                              "South America": 0.0059352399166275336
                                                            },
                                                            "entropy": 0.11805388956709278,
                                                            "value": "Europe"
                                                          },
                                                          "num_date": {
                                                            "confidence": [
                                                              2020.4529807018846,
                                                              2020.8234650557638
                                                            ],
                                                            "value": 2020.730384317561
                                                          },
                                                          "subclade_membership": {
                                                            "value": "20B"
                                                          }
                                                        }
                                                      }
                                                    ],
                                                    "name": "NODE_0001763",
                                                    "node_attrs": {
                                                      "clade_membership": {
                                                        "value": "20B"
                                                      },
                                                      "div": 9,
                                                      "custom_location": {
                                                        "confidence": {
                                                          "Africa": 0.0024502525079441247,
                                                          "Asia": 0.05644656547705963,
                                                          "Europe": 0.9122733090841297,
                                                          "South America": 0.027806839326220224
                                                        },
                                                        "entropy": 0.36807596079684035,
                                                        "value": "Europe"
                                                      },
                                                      "num_date": {
                                                        "confidence": [
                                                          2020.229435609617,
                                                          2020.6672748385306
                                                        ],
                                                        "value": 2020.4816132424282
                                                      },
                                                      "subclade_membership": {
                                                        "value": "20B"
                                                      }
                                                    }
                                                  }
                                                ],
                                                "name": "NODE_0002585",
                                                "node_attrs": {
                                                  "clade_membership": {
                                                    "value": "20B"
                                                  },
                                                  "div": 9,
                                                  "custom_location": {
                                                    "confidence": {
                                                      "Africa": 0.005350566026387315,
                                                      "Asia": 0.32301117127670437,
                                                      "Europe": 0.48780744929788866,
                                                      "South America": 0.18163420627267773
                                                    },
                                                    "entropy": 1.0682627708194659,
                                                    "value": "Europe"
                                                  },
                                                  "num_date": {
                                                    "confidence": [
                                                      2020.2280409989505,
                                                      2020.5317836053011
                                                    ],
                                                    "value": 2020.4514566655746
                                                  },
                                                  "subclade_membership": {
                                                    "value": "20B"
                                                  }
                                                }
                                              }
                                            ],
                                            "name": "NODE_0001759",
                                            "node_attrs": {
                                              "clade_membership": {
                                                "value": "20B"
                                              },
                                              "div": 8,
                                              "custom_location": {
                                                "confidence": {
                                                  "Africa": 0.003321025860640326,
                                                  "Asia": 0.0627206137137403,
                                                  "Europe": 0.2564979192811527,
                                                  "South America": 0.6754740354064213
                                                },
                                                "entropy": 0.8205440661669021,
                                                "value": "South America"
                                              },
                                              "num_date": {
                                                "confidence": [
                                                  2020.0821200059645,
                                                  2020.5197729759755
                                                ],
                                                "value": 2020.396348842133
                                              },
                                              "subclade_membership": {
                                                "value": "20B"
                                              }
                                            }
                                          }
                                        ],
                                        "name": "NODE_0001757",
                                        "node_attrs": {
                                          "clade_membership": {
                                            "value": "20B"
                                          },
                                          "div": 8,
                                          "custom_location": {
                                            "confidence": {
                                              "Africa": 0.0032048719558402964,
                                              "Asia": 0.026495375412840427,
                                              "Europe": 0.3097091215529574,
                                              "South America": 0.6584116143504783
                                            },
                                            "entropy": 0.76777235127152,
                                            "value": "South America"
                                          },
                                          "num_date": {
                                            "confidence": [
                                              2020.0736877159964,
                                              2020.517983097948
                                            ],
                                            "value": 2020.3639654895694
                                          },
                                          "subclade_membership": {
                                            "value": "20B"
                                          }
                                        }
                                      }
                                    ],
                                    "name": "NODE_0001756",
                                    "node_attrs": {
                                      "clade_membership": {
                                        "value": "20B"
                                      },
                                      "div": 8,
                                      "custom_location": {
                                        "confidence": {
                                          "Asia": 0.004191745738780946,
                                          "Europe": 0.05250314354008579,
                                          "South America": 0.9414267954622557
                                        },
                                        "entropy": 0.24829184906715432,
                                        "value": "South America"
                                      },
                                      "num_date": {
                                        "confidence": [
                                          2020.201113512286,
                                          2020.2909836065573
                                        ],
                                        "value": 2020.2525297613802
                                      },
                                      "subclade_membership": {
                                        "value": "20B"
                                      }
                                    }
                                  }
                                ],
                                "name": "NODE_0001751",
                                "node_attrs": {
                                  "clade_membership": {
                                    "value": "20B"
                                  },
                                  "div": 8,
                                  "custom_location": {
                                    "confidence": {
                                      "Asia": 0.0023722098940022916,
                                      "Europe": 0.04194110685895505,
                                      "South America": 0.9542379718278878
                                    },
                                    "entropy": 0.2030946562123223,
                                    "value": "South America"
                                  },
                                  "num_date": {
                                    "confidence": [
                                      2020.1792914540104,
                                      2020.2895338520523
                                    ],
                                    "value": 2020.2247525966554
                                  },
                                  "subclade_membership": {
                                    "value": "20B"
                                  }
                                }
                              }
                            ],
                            "name": "NODE_0002574",
                            "node_attrs": {
                              "clade_membership": {
                                "value": "20B"
                              },
                              "div": 8,
                              "custom_location": {
                                "confidence": {
                                  "Africa": 0.0018384122531363294,
                                  "Asia": 0.004960366234598785,
                                  "Europe": 0.1660337314614087,
                                  "South America": 0.8254368227503467
                                },
                                "entropy": 0.5067279591900407,
                                "value": "South America"
                              },
                              "num_date": {
                                "confidence": [
                                  2020.1429454481938,
                                  2020.1598360655737
                                ],
                                "value": 2020.1598360655737
                              },
                              "subclade_membership": {
                                "value": "20B"
                              }
                            }
                          },
                          {
                            "branch_attrs": {
                              "mutations": {
                                "nuc": [
                                  "C313T"
                                ]
                              }
                            },
                            "children": [
                              {
                                "branch_attrs": {
                                  "labels": {
                                    "aa": "ORF1a: T224I; ORF1b: T1289M"
                                  },
                                  "mutations": {
                                    "ORF1a": [
                                      "T224I"
                                    ],
                                    "ORF1b": [
                                      "T1289M"
                                    ],
                                    "nuc": [
                                      "C936T",
                                      "C17333T"
                                    ]
                                  }
                                },
                                "name": "Peru/LAM-INS-073/2020",
                                "node_attrs": {

                                  "author": {
                                    "author": "Carlos Padilla Rojas et al",
                                    "value": "Carlos Padilla Rojas et al"
                                  },
                                  "clade_membership": {
                                    "value": "20B"
                                  },
                                  "country": {
                                    "value": "Peru"
                                  },
                                  "div": 10,
                                  "division": {
                                    "value": "Lambayeque"
                                  },
                                  "division_exposure": {
                                    "value": "Lambayeque"
                                  },
                                  "gisaid_epi_isl": {
                                    "value": "EPI_ISL_523994"
                                  },
                                  "host": {
                                    "value": "Human"
                                  },
                                  "custom_location": {
                                    "confidence": {
                                      "South America": 1.0
                                    },
                                    "entropy": -1.000088900581841e-12,
                                    "value": "South America"
                                  },
                                  "num_date": {
                                    "confidence": [
                                      2020.198087431694,
                                      2020.198087431694
                                    ],
                                    "value": 2020.198087431694
                                  },
                                  "originating_lab": {
                                    "value": "Laboratorio de Referencia Nacional de Virus Respiratorio. Centro Nacional de Salud Publica. Instituto Nacional de Salud Peru."
                                  },
                                  "pangolin_lineage": {
                                    "value": "B.1.1.162"
                                  },
                                  "recency": {
                                    "value": "Older"
                                  },
                                  "region": {
                                    "value": "South America"
                                  },
                                  "region_exposure": {
                                    "value": "South America"
                                  },

                                  "subclade_membership": {
                                    "value": "20B"
                                  },
                                  "submitting_lab": {
                                    "value": "Laboratorio de Referencia Nacional de Biotecnolog\u00eda y Biolog\u00eda Molecular. Centro Nacional de Salud Publica. Instituto Nacional de Salud Peru."
                                  },
                                  "url": "https://www.gisaid.org"
                                }
                              },
                              {
                                "branch_attrs": {
                                  "mutations": {}
                                },
                                "children": [
                                  {
                                    "branch_attrs": {
                                      "mutations": {}
                                    },
                                    "children": [
                                      {
                                        "branch_attrs": {
                                          "mutations": {
                                            "nuc": [
                                              "G29764T"
                                            ]
                                          }
                                        },
                                        "name": "Japan/FHU-FP9556-01-1/2020",
                                        "node_attrs": {

                                          "author": {
                                            "author": "Masahiro suzuki et al",
                                            "value": "Masahiro suzuki et al"
                                          },
                                          "clade_membership": {
                                            "value": "20B"
                                          },
                                          "country": {
                                            "value": "Asia"
                                          },
                                          "div": 9,
                                          "division": {
                                            "value": "Asia"
                                          },
                                          "division_exposure": {
                                            "value": "Asia"
                                          },
                                          "gisaid_epi_isl": {
                                            "value": "EPI_ISL_862876"
                                          },
                                          "host": {
                                            "value": "Human"
                                          },
                                          "custom_location": {
                                            "confidence": {
                                              "Asia": 1.0
                                            },
                                            "entropy": -1.000088900581841e-12,
                                            "value": "Asia"
                                          },
                                          "num_date": {
                                            "confidence": [
                                              2020.3319672131147,
                                              2020.3319672131147
                                            ],
                                            "value": 2020.3319672131147
                                          },
                                          "originating_lab": {
                                            "value": "NTT East Sapporo Hospital"
                                          },
                                          "pangolin_lineage": {
                                            "value": "B.1.1.162"
                                          },
                                          "recency": {
                                            "value": "Older"
                                          },
                                          "region": {
                                            "value": "Asia"
                                          },
                                          "region_exposure": {
                                            "value": "Asia"
                                          },

                                          "subclade_membership": {
                                            "value": "20B"
                                          },
                                          "submitting_lab": {
                                            "value": "Fujita health University, School of Medicine, Department of Microbiology"
                                          },
                                          "url": "https://www.gisaid.org"
                                        }
                                      },
                                      {
                                        "branch_attrs": {
                                          "labels": {
                                            "aa": "S: V62I"
                                          },
                                          "mutations": {
                                            "S": [
                                              "V62I"
                                            ],
                                            "nuc": [
                                              "G21746A"
                                            ]
                                          }
                                        },
                                        "name": "Bulgaria/21/2020",
                                        "node_attrs": {

                                          "author": {
                                            "author": "Ivan Ivanov et al",
                                            "value": "Ivan Ivanov et al"
                                          },
                                          "clade_membership": {
                                            "value": "20B"
                                          },
                                          "country": {
                                            "value": "Europe"
                                          },
                                          "div": 9,
                                          "division": {
                                            "value": "Europe"
                                          },
                                          "division_exposure": {
                                            "value": "Europe"
                                          },
                                          "gisaid_epi_isl": {
                                            "value": "EPI_ISL_480302"
                                          },
                                          "host": {
                                            "value": "Human"
                                          },
                                          "custom_location": {
                                            "confidence": {
                                              "Europe": 1.0
                                            },
                                            "entropy": -1.000088900581841e-12,
                                            "value": "Europe"
                                          },
                                          "num_date": {
                                            "confidence": [
                                              2020.3483606557377,
                                              2020.3483606557377
                                            ],
                                            "value": 2020.3483606557377
                                          },
                                          "originating_lab": {
                                            "value": "National Reference Laboratory \"Influenza and acute respiratory diseases\""
                                          },
                                          "pangolin_lineage": {
                                            "value": "B.1.1.162"
                                          },
                                          "recency": {
                                            "value": "Older"
                                          },
                                          "region": {
                                            "value": "Europe"
                                          },
                                          "region_exposure": {
                                            "value": "Europe"
                                          },

                                          "subclade_membership": {
                                            "value": "20B"
                                          },
                                          "submitting_lab": {
                                            "value": "NRL-HIV"
                                          },
                                          "url": "https://www.gisaid.org"
                                        }
                                      }
                                    ],
                                    "name": "NODE_0001769",
                                    "node_attrs": {
                                      "clade_membership": {
                                        "value": "20B"
                                      },
                                      "div": 8,
                                      "custom_location": {
                                        "confidence": {
                                          "Africa": 0.0020395860956770747,
                                          "Asia": 0.7362167170017699,
                                          "Europe": 0.22982075781440106,
                                          "South America": 0.031261752500213645
                                        },
                                        "entropy": 0.6897890869790192,
                                        "value": "Asia"
                                      },
                                      "num_date": {
                                        "confidence": [
                                          2020.1921254606698,
                                          2020.3319672131147
                                        ],
                                        "value": 2020.2927326807583
                                      },
                                      "subclade_membership": {
                                        "value": "20B"
                                      }
                                    }
                                  },
                                  {
                                    "branch_attrs": {
                                      "labels": {
                                        "aa": "ORF1b: M657I; ORF3a: W131C"
                                      },
                                      "mutations": {
                                        "ORF1b": [
                                          "M657I"
                                        ],
                                        "ORF3a": [
                                          "W131C"
                                        ],
                                        "nuc": [
                                          "G4510A",
                                          "G15438T",
                                          "G25785T"
                                        ]
                                      }
                                    },
                                    "children": [
                                      {
                                        "branch_attrs": {
                                          "labels": {
                                            "aa": "ORF1a: G1073R; ORF8: T11K"
                                          },
                                          "mutations": {
                                            "ORF1a": [
                                              "G1073R"
                                            ],
                                            "ORF8": [
                                              "T11K"
                                            ],
                                            "nuc": [
                                              "C2455T",
                                              "G3482A",
                                              "C27925A"
                                            ]
                                          }
                                        },
                                        "children": [
                                          {
                                            "branch_attrs": {
                                              "labels": {
                                                "aa": "ORF1a: K292N, G298D, L3606F; ORF1b: W500L; ORF3a: C131W; S: A1020S"
                                              },
                                              "mutations": {
                                                "ORF1a": [
                                                  "K292N",
                                                  "G298D",
                                                  "L3606F"
                                                ],
                                                "ORF1b": [
                                                  "W500L"
                                                ],
                                                "ORF3a": [
                                                  "C131W"
                                                ],
                                                "S": [
                                                  "A1020S"
                                                ],
                                                "nuc": [
                                                  "A264G",
                                                  "G1141T",
                                                  "G1158A",
                                                  "G11083T",
                                                  "C11752T",
                                                  "T11953C",
                                                  "G14966T",
                                                  "G24620T",
                                                  "G25354T",
                                                  "T25785G",
                                                  "C29167T"
                                                ]
                                              }
                                            },
                                            "name": "Palestine/WB-AQU-1/2020",
                                            "node_attrs": {
                                              "author": {
                                                "author": "Nasereddin et al",
                                                "value": "Nasereddin et al"
                                              },
                                              "clade_membership": {
                                                "value": "20B"
                                              },
                                              "country": {
                                                "value": "Asia"
                                              },
                                              "div": 25,
                                              "division": {
                                                "value": "Asia"
                                              },
                                              "division_exposure": {
                                                "value": "Asia"
                                              },
                                              "gisaid_epi_isl": {
                                                "value": "EPI_ISL_649153"
                                              },
                                              "host": {
                                                "value": "Human"
                                              },
                                              "custom_location": {
                                                "confidence": {
                                                  "Asia": 1.0
                                                },
                                                "entropy": -1.000088900581841e-12,
                                                "value": "Asia"
                                              },
                                              "num_date": {
                                                "confidence": [
                                                  2020.8510928961748,
                                                  2020.8510928961748
                                                ],
                                                "value": 2020.8510928961748
                                              },
                                              "originating_lab": {
                                                "value": "Al-Quds Nutrition and Health Research Institute, Al-Quds University"
                                              },
                                              "pangolin_lineage": {
                                                "value": "B.1.1.50"
                                              },
                                              "recency": {
                                                "value": "Older"
                                              },
                                              "region": {
                                                "value": "Asia"
                                              },
                                              "region_exposure": {
                                                "value": "Asia"
                                              },
                                              "subclade_membership": {
                                                "value": "20B"
                                              },
                                              "submitting_lab": {
                                                "value": "Al-Quds Nutrition and Health Research Institute, Al-Quds University"
                                              },
                                              "url": "https://www.gisaid.org"
                                            }
                                          },
                                          {
                                            "branch_attrs": {
                                              "labels": {
                                                "aa": "N: A211T; ORF1a: K958R, T3000I; ORF1b: V2086F; S: H245N"
                                              },
                                              "mutations": {
                                                "N": [
                                                  "A211T"
                                                ],
                                                "ORF1a": [
                                                  "K958R",
                                                  "T3000I"
                                                ],
                                                "ORF1b": [
                                                  "V2086F"
                                                ],
                                                "S": [
                                                  "H245N"
                                                ],
                                                "nuc": [
                                                  "C1684T",
                                                  "A3138G",
                                                  "C9264T",
                                                  "G19723T",
                                                  "C22295A",
                                                  "T23449A",
                                                  "C25324T",
                                                  "G28904A"
                                                ]
                                              }
                                            },
                                            "name": "Palestine/AAS24/2020",
                                            "node_attrs": {
                                              "author": {
                                                "author": "Nasereddin et al",
                                                "value": "Nasereddin et al"
                                              },
                                              "clade_membership": {
                                                "value": "20B"
                                              },
                                              "country": {
                                                "value": "Asia"
                                              },
                                              "div": 22,
                                              "division": {
                                                "value": "Asia"
                                              },
                                              "division_exposure": {
                                                "value": "Asia"
                                              },
                                              "genbank_accession": {
                                                "value": "MW411947.1"
                                              },
                                              "gisaid_epi_isl": {
                                                "value": "EPI_ISL_739659"
                                              },
                                              "host": {
                                                "value": "Human"
                                              },
                                              "custom_location": {
                                                "confidence": {
                                                  "Asia": 1.0
                                                },
                                                "entropy": -1.000088900581841e-12,
                                                "value": "Asia"
                                              },
                                              "num_date": {
                                                "confidence": [
                                                  2020.9112021857923,
                                                  2020.9112021857923
                                                ],
                                                "value": 2020.9112021857923
                                              },
                                              "originating_lab": {
                                                "value": "Al-Quds Nutrition and Health Research Institute, Al-Quds University"
                                              },
                                              "pangolin_lineage": {
                                                "value": "B.1.1.50"
                                              },
                                              "recency": {
                                                "value": "Older"
                                              },
                                              "region": {
                                                "value": "Asia"
                                              },
                                              "region_exposure": {
                                                "value": "Asia"
                                              },

                                              "subclade_membership": {
                                                "value": "20B"
                                              },
                                              "submitting_lab": {
                                                "value": "Al-Quds Nutrition and Health Research Institute, Al-Quds University"
                                              },
                                              "url": "https://www.gisaid.org"
                                            }
                                          }
                                        ],
                                        "name": "NODE_0002536",
                                        "node_attrs": {
                                          "clade_membership": {
                                            "value": "20B"
                                          },
                                          "div": 14,
                                          "custom_location": {
                                            "confidence": {
                                              "Asia": 0.9978370347030783,
                                              "Europe": 0.001864169046911375
                                            },
                                            "entropy": 0.016506315372524623,
                                            "value": "Asia"
                                          },
                                          "num_date": {
                                            "confidence": [
                                              2020.410373534762,
                                              2020.6505132229258
                                            ],
                                            "value": 2020.5168351226669
                                          },
                                          "subclade_membership": {
                                            "value": "20B"
                                          }
                                        }
                                      },
                                      {
                                        "branch_attrs": {
                                          "labels": {
                                            "aa": "S: P681H"
                                          },
                                          "mutations": {
                                            "S": [
                                              "P681H"
                                            ],
                                            "nuc": [
                                              "C23604A"
                                            ]
                                          }
                                        },
                                        "children": [
                                          {
                                            "branch_attrs": {
                                              "mutations": {}
                                            },
                                            "name": "Israel/CVL-652ngs/2020",
                                            "node_attrs": {

                                              "author": {
                                                "author": "Neta Zuckerman et al",
                                                "value": "Neta Zuckerman et al"
                                              },
                                              "clade_membership": {
                                                "value": "20B"
                                              },
                                              "country": {
                                                "value": "Asia"
                                              },
                                              "div": 12,
                                              "division": {
                                                "value": "Asia"
                                              },
                                              "division_exposure": {
                                                "value": "Asia"
                                              },
                                              "gisaid_epi_isl": {
                                                "value": "EPI_ISL_889096"
                                              },
                                              "host": {
                                                "value": "Human"
                                              },
                                              "custom_location": {
                                                "confidence": {
                                                  "Asia": 1.0
                                                },
                                                "entropy": -1.000088900581841e-12,
                                                "value": "Asia"
                                              },
                                              "num_date": {
                                                "confidence": [
                                                  2020.9931693989072,
                                                  2020.9931693989072
                                                ],
                                                "value": 2020.9931693989072
                                              },
                                              "originating_lab": {
                                                "value": "Israel Central Virology laboratory"
                                              },
                                              "pangolin_lineage": {
                                                "value": "B.1.1.50"
                                              },
                                              "recency": {
                                                "value": "Older"
                                              },
                                              "region": {
                                                "value": "Asia"
                                              },
                                              "region_exposure": {
                                                "value": "Asia"
                                              },
                                              "subclade_membership": {
                                                "value": "20B"
                                              },
                                              "submitting_lab": {
                                                "value": "Israel National Consortium for SARS-CoV-2 sequencing"
                                              },
                                              "url": "https://www.gisaid.org"
                                            }
                                          },
                                          {
                                            "branch_attrs": {
                                              "labels": {
                                                "aa": "ORF1b: M1359I, S1408*, D2576Y; ORF3a: Q57H"
                                              },
                                              "mutations": {
                                                "ORF1b": [
                                                  "M1359I",
                                                  "S1408*",
                                                  "D2576Y"
                                                ],
                                                "ORF3a": [
                                                  "Q57H"
                                                ],
                                                "nuc": [
                                                  "G17544A",
                                                  "C17690A",
                                                  "G21193T",
                                                  "G25563T"
                                                ]
                                              }
                                            },
                                            "name": "Israel/CVL-616ngs/2020",
                                            "node_attrs": {
                                              "author": {
                                                "author": "Neta Zuckerman et al",
                                                "value": "Neta Zuckerman et al"
                                              },
                                              "clade_membership": {
                                                "value": "20B"
                                              },
                                              "country": {
                                                "value": "Asia"
                                              },
                                              "div": 16,
                                              "division": {
                                                "value": "Asia"
                                              },
                                              "division_exposure": {
                                                "value": "Asia"
                                              },
                                              "gisaid_epi_isl": {
                                                "value": "EPI_ISL_889080"
                                              },
                                              "host": {
                                                "value": "Human"
                                              },
                                              "custom_location": {
                                                "confidence": {
                                                  "Asia": 1.0
                                                },
                                                "entropy": -1.000088900581841e-12,
                                                "value": "Asia"
                                              },
                                              "num_date": {
                                                "confidence": [
                                                  2020.9931693989072,
                                                  2020.9931693989072
                                                ],
                                                "value": 2020.9931693989072
                                              },
                                              "originating_lab": {
                                                "value": "Israel Central Virology laboratory"
                                              },
                                              "pangolin_lineage": {
                                                "value": "B.1.1.50"
                                              },
                                              "recency": {
                                                "value": "Older"
                                              },
                                              "region": {
                                                "value": "Asia"
                                              },
                                              "region_exposure": {
                                                "value": "Asia"
                                              },
                                              "subclade_membership": {
                                                "value": "20B"
                                              },
                                              "submitting_lab": {
                                                "value": "Israel National Consortium for SARS-CoV-2 sequencing"
                                              },
                                              "url": "https://www.gisaid.org"
                                            }
                                          }
                                        ],
                                        "name": "NODE_0001772",
                                        "node_attrs": {
                                          "clade_membership": {
                                            "value": "20B"
                                          },
                                          "div": 12,
                                          "custom_location": {
                                            "confidence": {
                                              "Asia": 0.9978370347030783,
                                              "Europe": 0.001864169046911375
                                            },
                                            "entropy": 0.016506315372524623,
                                            "value": "Asia"
                                          },
                                          "num_date": {
                                            "confidence": [
                                              2020.7429668792429,
                                              2020.9931693989072
                                            ],
                                            "value": 2020.8262825499016
                                          },
                                          "subclade_membership": {
```
