## Supplementary Data 2 for "Emergence of the novel SARS-CoV-2 lineage P.4.1 and massive spread of P.2 in South Brazil": ncov_CVL_RS_South_America_14Abr2021.json (part 27 of 64)

```
                                            "value": "20B"
                                          }
                                        }
                                      },
                                      {
                                        "branch_attrs": {
                                          "mutations": {
                                            "nuc": [
                                              "G29260T"
                                            ]
                                          }
                                        },
                                        "children": [
                                          {
                                            "branch_attrs": {
                                              "mutations": {
                                                "nuc": [
                                                  "C26256T"
                                                ]
                                              }
                                            },
                                            "name": "Palestine/90/2020",
                                            "node_attrs": {
                                              "author": {
                                                "author": "Nouar Qutob et al",
                                                "value": "Nouar Qutob et al"
                                              },
                                              "clade_membership": {
                                                "value": "20B"
                                              },
                                              "country": {
                                                "value": "Asia"
                                              },
                                              "div": 13,
                                              "division": {
                                                "value": "Asia"
                                              },
                                              "division_exposure": {
                                                "value": "Asia"
                                              },
                                              "gisaid_epi_isl": {
                                                "value": "EPI_ISL_596563"
                                              },
                                              "host": {
                                                "value": "Human"
                                              },
                                              "custom_location": {
                                                "confidence": {
                                                  "Asia": 1.0
                                                },
                                                "entropy": -1.000088900581841e-12,
                                                "value": "Asia"
                                              },
                                              "num_date": {
                                                "confidence": [
                                                  2020.474043715847,
                                                  2020.474043715847
                                                ],
                                                "value": 2020.474043715847
                                              },
                                              "originating_lab": {
                                                "value": "Palestinian Ministry of Health"
                                              },
                                              "pangolin_lineage": {
                                                "value": "B.1.1.50"
                                              },
                                              "recency": {
                                                "value": "Older"
                                              },
                                              "region": {
                                                "value": "Asia"
                                              },
                                              "region_exposure": {
                                                "value": "Asia"
                                              },
                                              "subclade_membership": {
                                                "value": "20B"
                                              },
                                              "submitting_lab": {
                                                "value": "Molecular Genetics Lab"
                                              },
                                              "url": "https://www.gisaid.org"
                                            }
                                          },
                                          {
                                            "branch_attrs": {
                                              "mutations": {
                                                "nuc": [
                                                  "T586C"
                                                ]
                                              }
                                            },
                                            "children": [
                                              {
                                                "branch_attrs": {
                                                  "mutations": {}
                                                },
                                                "name": "Palestine/86/2020",
                                                "node_attrs": {
                                                  "author": {
                                                    "author": "Nouar Qutob et al",
                                                    "value": "Nouar Qutob et al"
                                                  },
                                                  "clade_membership": {
                                                    "value": "20B"
                                                  },
                                                  "country": {
                                                    "value": "Asia"
                                                  },
                                                  "div": 13,
                                                  "division": {
                                                    "value": "Asia"
                                                  },
                                                  "division_exposure": {
                                                    "value": "Asia"
                                                  },
                                                  "gisaid_epi_isl": {
                                                    "value": "EPI_ISL_596559"
                                                  },
                                                  "host": {
                                                    "value": "Human"
                                                  },
                                                  "custom_location": {
                                                    "confidence": {
                                                      "Asia": 1.0
                                                    },
                                                    "entropy": -1.000088900581841e-12,
                                                    "value": "Asia"
                                                  },
                                                  "num_date": {
                                                    "confidence": [
                                                      2020.474043715847,
                                                      2020.474043715847
                                                    ],
                                                    "value": 2020.474043715847
                                                  },
                                                  "originating_lab": {
                                                    "value": "Palestinian Ministry of Health"
                                                  },
                                                  "pangolin_lineage": {
                                                    "value": "B.1.1.50"
                                                  },
                                                  "recency": {
                                                    "value": "Older"
                                                  },
                                                  "region": {
                                                    "value": "Asia"
                                                  },
                                                  "region_exposure": {
                                                    "value": "Asia"
                                                  },
                                                  "subclade_membership": {
                                                    "value": "20B"
                                                  },
                                                  "submitting_lab": {
                                                    "value": "Molecular Genetics Lab"
                                                  },
                                                  "url": "https://www.gisaid.org"
                                                }
                                              },
                                              {
                                                "branch_attrs": {
                                                  "labels": {
                                                    "aa": "ORF1a: T1881I; ORF1b: P2313S; ORF3a: G224V"
                                                  },
                                                  "mutations": {
                                                    "ORF1a": [
                                                      "T1881I"
                                                    ],
                                                    "ORF1b": [
                                                      "P2313S"
                                                    ],
                                                    "ORF3a": [
                                                      "G224V"
                                                    ],
                                                    "nuc": [
                                                      "C5907T",
                                                      "C20404T",
                                                      "G22708T",
                                                      "A25866C",
                                                      "G26063T",
                                                      "C27741T"
                                                    ]
                                                  }
                                                },
                                                "name": "Israel/CVL-246ngs/2020",
                                                "node_attrs": {

                                                  "author": {
                                                    "author": "Neta Zuckerman et al",
                                                    "value": "Neta Zuckerman et al"
                                                  },
                                                  "clade_membership": {
                                                    "value": "20B"
                                                  },
                                                  "country": {
                                                    "value": "Asia"
                                                  },
                                                  "div": 19,
                                                  "division": {
                                                    "value": "Asia"
                                                  },
                                                  "division_exposure": {
                                                    "value": "Asia"
                                                  },
                                                  "gisaid_epi_isl": {
                                                    "value": "EPI_ISL_889051"
                                                  },
                                                  "host": {
                                                    "value": "Human"
                                                  },
                                                  "custom_location": {
                                                    "confidence": {
                                                      "Asia": 1.0
                                                    },
                                                    "entropy": -1.000088900581841e-12,
                                                    "value": "Asia"
                                                  },
                                                  "num_date": {
                                                    "confidence": [
                                                      2020.9877049180327,
                                                      2020.9877049180327
                                                    ],
                                                    "value": 2020.9877049180327
                                                  },
                                                  "originating_lab": {
                                                    "value": "Israel Central Virology laboratory"
                                                  },
                                                  "pangolin_lineage": {
                                                    "value": "B.1.1.50"
                                                  },
                                                  "recency": {
                                                    "value": "Older"
                                                  },
                                                  "region": {
                                                    "value": "Asia"
                                                  },
                                                  "region_exposure": {
                                                    "value": "Asia"
                                                  },

                                                  "subclade_membership": {
                                                    "value": "20B"
                                                  },
                                                  "submitting_lab": {
                                                    "value": "Israel National Consortium for SARS-CoV-2 sequencing"
                                                  },
                                                  "url": "https://www.gisaid.org"
                                                }
                                              }
                                            ],
                                            "name": "NODE_0002542",
                                            "node_attrs": {
                                              "clade_membership": {
                                                "value": "20B"
                                              },
                                              "div": 13,
                                              "custom_location": {
                                                "confidence": {
                                                  "Asia": 0.9980989146124296,
                                                  "Europe": 0.0016382448664786857
                                                },
                                                "entropy": 0.01476232216442747,
                                                "value": "Asia"
                                              },
                                              "num_date": {
                                                "confidence": [
                                                  2020.451677651815,
                                                  2020.474043715847
                                                ],
                                                "value": 2020.474043715847
                                              },
                                              "subclade_membership": {
                                                "value": "20B"
                                              }
                                            }
                                          },
                                          {
                                            "branch_attrs": {
                                              "labels": {
                                                "aa": "ORF1a: A498V"
                                              },
                                              "mutations": {
                                                "ORF1a": [
                                                  "A498V"
                                                ],
                                                "nuc": [
                                                  "C1758T"
                                                ]
                                              }
                                            },
                                            "children": [
                                              {
                                                "branch_attrs": {
                                                  "mutations": {}
                                                },
                                                "name": "Israel/CVL1196/2020",
                                                "node_attrs": {

                                                  "author": {
                                                    "author": "Neta Zuckerman et al",
                                                    "value": "Neta Zuckerman et al"
                                                  },
                                                  "clade_membership": {
                                                    "value": "20B"
                                                  },
                                                  "country": {
                                                    "value": "Asia"
                                                  },
                                                  "div": 13,
                                                  "division": {
                                                    "value": "Asia"
                                                  },
                                                  "division_exposure": {
                                                    "value": "Asia"
                                                  },
                                                  "gisaid_epi_isl": {
                                                    "value": "EPI_ISL_516905"
                                                  },
                                                  "host": {
                                                    "value": "Human"
                                                  },
                                                  "custom_location": {
                                                    "confidence": {
                                                      "Asia": 1.0
                                                    },
                                                    "entropy": -1.000088900581841e-12,
                                                    "value": "Asia"
                                                  },
                                                  "num_date": {
                                                    "confidence": [
                                                      2020.4931693989072,
                                                      2020.4931693989072
                                                    ],
                                                    "value": 2020.4931693989072
                                                  },
                                                  "originating_lab": {
                                                    "value": "Israel Central Virology laboratory"
                                                  },
                                                  "pangolin_lineage": {
                                                    "value": "B.1.1.50"
                                                  },
                                                  "recency": {
                                                    "value": "Older"
                                                  },
                                                  "region": {
                                                    "value": "Asia"
                                                  },
                                                  "region_exposure": {
                                                    "value": "Asia"
                                                  },

                                                  "subclade_membership": {
                                                    "value": "20B"
                                                  },
                                                  "submitting_lab": {
                                                    "value": "Israel Central Virology laboratory"
                                                  },
                                                  "url": "https://www.gisaid.org"
                                                }
                                              },
                                              {
                                                "branch_attrs": {
                                                  "labels": {
                                                    "aa": "ORF1a: K1512R; ORF1b: D1815E"
                                                  },
                                                  "mutations": {
                                                    "ORF1a": [
                                                      "K1512R"
                                                    ],
                                                    "ORF1b": [
                                                      "D1815E"
                                                    ],
                                                    "nuc": [
                                                      "C2455T",
                                                      "A4800G",
                                                      "A18801G",
                                                      "C18912A"
                                                    ]
                                                  }
                                                },
                                                "name": "Palestine/AAS27/2020",
                                                "node_attrs": {
                                                  "author": {
                                                    "author": "Nasereddin et al",
                                                    "value": "Nasereddin et al"
                                                  },
                                                  "clade_membership": {
                                                    "value": "20B"
                                                  },
                                                  "country": {
                                                    "value": "Asia"
                                                  },
                                                  "div": 17,
                                                  "division": {
                                                    "value": "Asia"
                                                  },
                                                  "division_exposure": {
                                                    "value": "Asia"
                                                  },
                                                  "genbank_accession": {
                                                    "value": "MW411948.1"
                                                  },
                                                  "gisaid_epi_isl": {
                                                    "value": "EPI_ISL_739660"
                                                  },
                                                  "host": {
                                                    "value": "Human"
                                                  },
                                                  "custom_location": {
                                                    "confidence": {
                                                      "Asia": 1.0
                                                    },
                                                    "entropy": -1.000088900581841e-12,
                                                    "value": "Asia"
                                                  },
                                                  "num_date": {
                                                    "confidence": [
                                                      2020.9112021857923,
                                                      2020.9112021857923
                                                    ],
                                                    "value": 2020.9112021857923
                                                  },
                                                  "originating_lab": {
                                                    "value": "Al-Quds Nutrition and Health Research Institute, Al-Quds University"
                                                  },
                                                  "pangolin_lineage": {
                                                    "value": "B.1.1.50"
                                                  },
                                                  "recency": {
                                                    "value": "Older"
                                                  },
                                                  "region": {
                                                    "value": "Asia"
                                                  },
                                                  "region_exposure": {
                                                    "value": "Asia"
                                                  },

                                                  "subclade_membership": {
                                                    "value": "20B"
                                                  },
                                                  "submitting_lab": {
                                                    "value": "Al-Quds Nutrition and Health Research Institute, Al-Quds University"
                                                  },
                                                  "url": "https://www.gisaid.org"
                                                }
                                              }
                                            ],
                                            "name": "NODE_0002545",
                                            "node_attrs": {
                                              "clade_membership": {
                                                "value": "20B"
                                              },
                                              "div": 13,
                                              "custom_location": {
                                                "confidence": {
                                                  "Asia": 0.9980989146124296,
                                                  "Europe": 0.0016382448664786857
                                                },
                                                "entropy": 0.01476232216442747,
                                                "value": "Asia"
                                              },
                                              "num_date": {
                                                "confidence": [
                                                  2020.461346976057,
                                                  2020.4931693989072
                                                ],
                                                "value": 2020.4931693989072
                                              },
                                              "subclade_membership": {
                                                "value": "20B"
                                              }
                                            }
                                          },
                                          {
                                            "branch_attrs": {
                                              "mutations": {}
                                            },
                                            "children": [
                                              {
                                                "branch_attrs": {
                                                  "labels": {
                                                    "aa": "ORF1b: A370S"
                                                  },
                                                  "mutations": {
                                                    "ORF1b": [
                                                      "A370S"
                                                    ],
                                                    "nuc": [
                                                      "G14575T",
                                                      "G29179T"
                                                    ]
                                                  }
                                                },
                                                "children": [
                                                  {
                                                    "branch_attrs": {
                                                      "labels": {
                                                        "aa": "S: G181V"
                                                      },
                                                      "mutations": {
                                                        "S": [
                                                          "G181V"
                                                        ],
                                                        "nuc": [
                                                          "G22104T"
                                                        ]
                                                      }
                                                    },
                                                    "name": "Palestine/46/2020",
                                                    "node_attrs": {
                                                      "author": {
                                                        "author": "Nouar Qutob et al",
                                                        "value": "Nouar Qutob et al"
                                                      },
                                                      "clade_membership": {
                                                        "value": "20B"
                                                      },
                                                      "country": {
                                                        "value": "Asia"
                                                      },
                                                      "div": 15,
                                                      "division": {
                                                        "value": "Asia"
                                                      },
                                                      "division_exposure": {
                                                        "value": "Asia"
                                                      },
                                                      "gisaid_epi_isl": {
                                                        "value": "EPI_ISL_596529"
                                                      },
                                                      "host": {
                                                        "value": "Human"
                                                      },
                                                      "custom_location": {
                                                        "confidence": {
                                                          "Asia": 1.0
                                                        },
                                                        "entropy": -1.000088900581841e-12,
                                                        "value": "Asia"
                                                      },
                                                      "num_date": {
                                                        "confidence": [
                                                          2020.627049180328,
                                                          2020.627049180328
                                                        ],
                                                        "value": 2020.627049180328
                                                      },
                                                      "originating_lab": {
                                                        "value": "Palestinian Ministry of Health"
                                                      },
                                                      "pangolin_lineage": {
                                                        "value": "B.1.1.50"
                                                      },
                                                      "recency": {
                                                        "value": "Older"
                                                      },
                                                      "region": {
                                                        "value": "Asia"
                                                      },
                                                      "region_exposure": {
                                                        "value": "Asia"
                                                      },
                                                      "subclade_membership": {
                                                        "value": "20B"
                                                      },
                                                      "submitting_lab": {
                                                        "value": "Molecular Genetics Lab"
                                                      },
                                                      "url": "https://www.gisaid.org"
                                                    }
                                                  },
                                                  {
                                                    "branch_attrs": {
                                                      "labels": {
                                                        "aa": "M: V66L; ORF1b: A167V; ORF6: D61Y; S: A27S, P681H"
                                                      },
                                                      "mutations": {
                                                        "M": [
                                                          "V66L"
                                                        ],
                                                        "ORF1b": [
                                                          "A167V"
                                                        ],
                                                        "ORF6": [
                                                          "D61Y"
                                                        ],
                                                        "S": [
                                                          "A27S",
                                                          "P681H"
                                                        ],
                                                        "nuc": [
                                                          "C7765T",
                                                          "C13821T",
                                                          "C13967T",
                                                          "T21111C",
                                                          "G21641T",
                                                          "C23604A",
                                                          "G26718T",
                                                          "G27382T",
                                                          "C27741T",
                                                          "C29545A"
                                                        ]
                                                      }
                                                    },
                                                    "name": "Palestine/AAS25/2020",
                                                    "node_attrs": {

                                                      "author": {
                                                        "author": "Ereqat et al",
                                                        "value": "Ereqat et al"
                                                      },
                                                      "clade_membership": {
                                                        "value": "20B"
                                                      },
                                                      "country": {
                                                        "value": "Asia"
                                                      },
                                                      "div": 24,
                                                      "division": {
                                                        "value": "Asia"
                                                      },
                                                      "division_exposure": {
                                                        "value": "Asia"
                                                      },
                                                      "genbank_accession": {
                                                        "value": "MW419997.1"
                                                      },
                                                      "gisaid_epi_isl": {
                                                        "value": "EPI_ISL_752605"
                                                      },
                                                      "host": {
                                                        "value": "Human"
                                                      },
                                                      "custom_location": {
                                                        "confidence": {
                                                          "Asia": 1.0
                                                        },
                                                        "entropy": -1.000088900581841e-12,
                                                        "value": "Asia"
                                                      },
                                                      "num_date": {
                                                        "confidence": [
                                                          2020.9112021857923,
                                                          2020.9112021857923
                                                        ],
                                                        "value": 2020.9112021857923
                                                      },
                                                      "originating_lab": {
                                                        "value": "Faculty of Medicine, Al-Quds University"
                                                      },
                                                      "pangolin_lineage": {
                                                        "value": "B.1.1.50"
                                                      },
                                                      "recency": {
                                                        "value": "Older"
                                                      },
                                                      "region": {
                                                        "value": "Asia"
                                                      },
                                                      "region_exposure": {
                                                        "value": "Asia"
                                                      },

                                                      "subclade_membership": {
                                                        "value": "20B"
                                                      },
                                                      "submitting_lab": {
                                                        "value": "Faculty of Medicine, Al-Quds University"
                                                      },
                                                      "url": "https://www.gisaid.org"
                                                    }
                                                  }
                                                ],
                                                "name": "NODE_0002541",
                                                "node_attrs": {
                                                  "clade_membership": {
                                                    "value": "20B"
                                                  },
                                                  "div": 14,
                                                  "custom_location": {
                                                    "confidence": {
                                                      "Asia": 0.997895469300111,
                                                      "Europe": 0.0018198486288685453
                                                    },
                                                    "entropy": 0.01611014296760294,
                                                    "value": "Asia"
                                                  },
                                                  "num_date": {
                                                    "confidence": [
                                                      2020.4796544325748,
                                                      2020.626440685454
                                                    ],
                                                    "value": 2020.5887814771465
                                                  },
                                                  "subclade_membership": {
                                                    "value": "20B"
                                                  }
                                                }
                                              },
                                              {
                                                "branch_attrs": {
                                                  "mutations": {}
                                                },
                                                "children": [
                                                  {
                                                    "branch_attrs": {
                                                      "labels": {
                                                        "aa": "ORF1a: L469F"
                                                      },
                                                      "mutations": {
                                                        "ORF1a": [
                                                          "L469F"
                                                        ],
                                                        "nuc": [
                                                          "C1670T",
                                                          "C10228T",
                                                          "C25665T"
                                                        ]
                                                      }
                                                    },
                                                    "name": "Palestine/45/2020",
                                                    "node_attrs": {
                                                      "author": {
                                                        "author": "Nouar Qutob et al",
                                                        "value": "Nouar Qutob et al"
                                                      },
                                                      "clade_membership": {
                                                        "value": "20B"
                                                      },
                                                      "country": {
                                                        "value": "Asia"
                                                      },
                                                      "div": 15,
                                                      "division": {
                                                        "value": "Asia"
                                                      },
                                                      "division_exposure": {
                                                        "value": "Asia"
                                                      },
                                                      "gisaid_epi_isl": {
                                                        "value": "EPI_ISL_596528"
                                                      },
                                                      "host": {
                                                        "value": "Human"
                                                      },
                                                      "custom_location": {
                                                        "confidence": {
                                                          "Asia": 1.0
                                                        },
                                                        "entropy": -1.000088900581841e-12,
                                                        "value": "Asia"
                                                      },
                                                      "num_date": {
                                                        "confidence": [
                                                          2020.627049180328,
                                                          2020.627049180328
                                                        ],
                                                        "value": 2020.627049180328
                                                      },
                                                      "originating_lab": {
                                                        "value": "Palestinian Ministry of Health"
                                                      },
                                                      "pangolin_lineage": {
                                                        "value": "B.1.1.50"
                                                      },
                                                      "recency": {
                                                        "value": "Older"
                                                      },
                                                      "region": {
                                                        "value": "Asia"
                                                      },
                                                      "region_exposure": {
                                                        "value": "Asia"
                                                      },
                                                      "subclade_membership": {
                                                        "value": "20B"
                                                      },
                                                      "submitting_lab": {
                                                        "value": "Molecular Genetics Lab"
                                                      },
                                                      "url": "https://www.gisaid.org"
                                                    }
                                                  },
                                                  {
                                                    "branch_attrs": {
                                                      "labels": {
                                                        "aa": "ORF3a: S171L"
                                                      },
                                                      "mutations": {
                                                        "ORF3a": [
                                                          "S171L"
                                                        ],
                                                        "nuc": [
                                                          "C25904T"
                                                        ]
                                                      }
                                                    },
                                                    "children": [
                                                      {
                                                        "branch_attrs": {
                                                          "labels": {
                                                            "aa": "N: D402Y; ORF1a: G146C, H3076Y; ORF3a: W45L; S: A520S"
                                                          },
                                                          "mutations": {
                                                            "N": [
                                                              "D402Y"
                                                            ],
                                                            "ORF1a": [
                                                              "G146C",
                                                              "H3076Y"
                                                            ],
                                                            "ORF3a": [
                                                              "W45L"
                                                            ],
                                                            "S": [
                                                              "A520S"
                                                            ],
                                                            "nuc": [
                                                              "G219T",
                                                              "G701T",
                                                              "C9491T",
                                                              "C21772T",
                                                              "G23120T",
                                                              "G25526T",
                                                              "G29477T",
                                                              "G29747T"
                                                            ]
                                                          }
                                                        },
                                                        "name": "Palestine/AAS45/2021",
                                                        "node_attrs": {

                                                          "author": {
                                                            "author": "Dumaidi et al",
                                                            "value": "Dumaidi et al"
                                                          },
                                                          "clade_membership": {
                                                            "value": "20B"
                                                          },
                                                          "country": {
                                                            "value": "Asia"
                                                          },
                                                          "div": 21,
                                                          "division": {
                                                            "value": "Asia"
                                                          },
                                                          "division_exposure": {
                                                            "value": "Asia"
                                                          },
                                                          "genbank_accession": {
                                                            "value": "MW513685.1"
                                                          },
                                                          "gisaid_epi_isl": {
                                                            "value": "EPI_ISL_873164"
                                                          },
                                                          "host": {
                                                            "value": "Human"
                                                          },
                                                          "custom_location": {
                                                            "confidence": {
                                                              "Asia": 1.0
                                                            },
                                                            "entropy": -1.000088900581841e-12,
                                                            "value": "Asia"
                                                          },
                                                          "num_date": {
                                                            "confidence": [
                                                              2021.009589041096,
                                                              2021.009589041096
                                                            ],
                                                            "value": 2021.009589041096
                                                          },
                                                          "originating_lab": {
                                                            "value": "Medical Laboratory Sciences, Arab American University"
                                                          },
                                                          "pangolin_lineage": {
                                                            "value": "B.1.1.50"
                                                          },
                                                          "recency": {
                                                            "value": "Older"
                                                          },
                                                          "region": {
                                                            "value": "Asia"
                                                          },
                                                          "region_exposure": {
                                                            "value": "Asia"
                                                          },

                                                          "subclade_membership": {
                                                            "value": "20B"
                                                          },
                                                          "submitting_lab": {
                                                            "value": "Medical Laboratory Sciences, Arab American University"
                                                          },
                                                          "url": "https://www.gisaid.org"
                                                        }
                                                      },
                                                      {
                                                        "branch_attrs": {
                                                          "mutations": {}
                                                        },
                                                        "children": [
                                                          {
                                                            "branch_attrs": {
                                                              "labels": {
                                                                "aa": "ORF1a: V1143F, M3425I; ORF3a: F230S"
                                                              },
                                                              "mutations": {
                                                                "ORF1a": [
                                                                  "V1143F",
                                                                  "M3425I"
                                                                ],
                                                                "ORF3a": [
                                                                  "F230S"
                                                                ],
                                                                "nuc": [
                                                                  "G3692T",
                                                                  "G10540A",
                                                                  "T26081C"
                                                                ]
                                                              }
                                                            },
                                                            "name": "Israel/CVL-649ngs/2020",
                                                            "node_attrs": {
                                                              "author": {
                                                                "author": "Neta Zuckerman et al",
                                                                "value": "Neta Zuckerman et al"
                                                              },
                                                              "clade_membership": {
                                                                "value": "20B"
                                                              },
                                                              "country": {
                                                                "value": "Asia"
                                                              },
                                                              "div": 16,
                                                              "division": {
                                                                "value": "Asia"
                                                              },
                                                              "division_exposure": {
                                                                "value": "Asia"
                                                              },
                                                              "gisaid_epi_isl": {
                                                                "value": "EPI_ISL_889093"
                                                              },
                                                              "host": {
                                                                "value": "Human"
                                                              },
                                                              "custom_location": {
                                                                "confidence": {
                                                                  "Asia": 0.9999999999999999
                                                                },
                                                                "entropy": -9.99866855976916e-13,
                                                                "value": "Asia"
                                                              },
                                                              "num_date": {
                                                                "confidence": [
                                                                  2020.9931693989072,
                                                                  2020.9931693989072
                                                                ],
                                                                "value": 2020.9931693989072
                                                              },
                                                              "originating_lab": {
                                                                "value": "Israel Central Virology laboratory"
                                                              },
                                                              "pangolin_lineage": {
                                                                "value": "B.1.1.50"
                                                              },
                                                              "recency": {
                                                                "value": "Older"
                                                              },
                                                              "region": {
                                                                "value": "Asia"
                                                              },
                                                              "region_exposure": {
                                                                "value": "Asia"
                                                              },
                                                              "subclade_membership": {
                                                                "value": "20B"
                                                              },
                                                              "submitting_lab": {
                                                                "value": "Israel National Consortium for SARS-CoV-2 sequencing"
                                                              },
                                                              "url": "https://www.gisaid.org"
                                                            }
                                                          },
                                                          {
                                                            "branch_attrs": {
                                                              "labels": {
                                                                "aa": "N: G18C; ORF1a: S3983F; ORF1b: M1397I; ORF3a: K67E; ORF9b: L14F"
                                                              },
                                                              "mutations": {
                                                                "N": [
                                                                  "G18C"
                                                                ],
                                                                "ORF1a": [
                                                                  "S3983F"
                                                                ],
                                                                "ORF1b": [
                                                                  "M1397I"
                                                                ],
                                                                "ORF3a": [
                                                                  "K67E"
                                                                ],
                                                                "ORF9b": [
                                                                  "L14F"
                                                                ],
                                                                "nuc": [
                                                                  "C8683T",
                                                                  "C12213T",
                                                                  "G17658T",
                                                                  "C22264T",
                                                                  "A25591G",
                                                                  "C27297T",
                                                                  "G28325T"
                                                                ]
                                                              }
                                                            },
                                                            "name": "Palestine/AAS46/2021",
                                                            "node_attrs": {

                                                              "author": {
                                                                "author": "Dumaidi et al",
                                                                "value": "Dumaidi et al"
                                                              },
                                                              "clade_membership": {
                                                                "value": "20B"
                                                              },
                                                              "country": {
                                                                "value": "Asia"
                                                              },
                                                              "div": 20,
                                                              "division": {
                                                                "value": "Asia"
                                                              },
                                                              "division_exposure": {
                                                                "value": "Asia"
                                                              },
                                                              "genbank_accession": {
                                                                "value": "MW513686.1"
                                                              },
                                                              "gisaid_epi_isl": {
                                                                "value": "EPI_ISL_873165"
                                                              },
                                                              "host": {
                                                                "value": "Human"
                                                              },
                                                              "custom_location": {
                                                                "confidence": {
                                                                  "Asia": 0.9999999999999999
                                                                },
                                                                "entropy": -9.99866855976916e-13,
                                                                "value": "Asia"
                                                              },
                                                              "num_date": {
                                                                "confidence": [
                                                                  2021.0123287671233,
                                                                  2021.0123287671233
                                                                ],
                                                                "value": 2021.0123287671233
                                                              },
                                                              "originating_lab": {
                                                                "value": "Medical Laboratory Sciences, Arab American University"
                                                              },
                                                              "pangolin_lineage": {
                                                                "value": "B.1.1.50"
                                                              },
                                                              "recency": {
                                                                "value": "Older"
                                                              },
                                                              "region": {
                                                                "value": "Asia"
                                                              },
                                                              "region_exposure": {
                                                                "value": "Asia"
                                                              },

                                                              "subclade_membership": {
                                                                "value": "20B"
                                                              },
                                                              "submitting_lab": {
                                                                "value": "Medical Laboratory Sciences, Arab American University"
                                                              },
                                                              "url": "https://www.gisaid.org"
                                                            }
                                                          }
                                                        ],
                                                        "name": "NODE_0001781",
                                                        "node_attrs": {
                                                          "clade_membership": {
                                                            "value": "20B"
                                                          },
                                                          "div": 13,
                                                          "custom_location": {
                                                            "confidence": {
                                                              "Asia": 0.9978958550852408,
                                                              "Europe": 0.0018194875160227563
                                                            },
                                                            "entropy": 0.01610764713781399,
                                                            "value": "Asia"
                                                          },
                                                          "num_date": {
                                                            "confidence": [
                                                              2020.4544379985646,
                                                              2020.8939495482923
                                                            ],
                                                            "value": 2020.7776533800975
                                                          },
                                                          "subclade_membership": {
                                                            "value": "20B"
                                                          }
                                                        }
                                                      }
                                                    ],
                                                    "name": "NODE_0002547",
                                                    "node_attrs": {
                                                      "clade_membership": {
                                                        "value": "20B"
                                                      },
                                                      "div": 13,
                                                      "custom_location": {
                                                        "confidence": {
                                                          "Asia": 0.9976894160799378,
                                                          "Europe": 0.0020041144245642865
                                                        },
                                                        "entropy": 0.017454060296908755,
                                                        "value": "Asia"
                                                      },
                                                      "num_date": {
                                                        "confidence": [
                                                          2020.4398692735217,
                                                          2020.8774859503112
                                                        ],
                                                        "value": 2020.7234184392548
                                                      },
                                                      "subclade_membership": {
                                                        "value": "20B"
                                                      }
                                                    }
                                                  }
                                                ],
                                                "name": "NODE_0001779",
                                                "node_attrs": {
                                                  "clade_membership": {
                                                    "value": "20B"
                                                  },
                                                  "div": 12,
                                                  "custom_location": {
                                                    "confidence": {
                                                      "Asia": 0.9976706138543096,
                                                      "Europe": 0.0020212054559725487
                                                    },
                                                    "entropy": 0.017575030089365003,
                                                    "value": "Asia"
                                                  },
                                                  "num_date": {
                                                    "confidence": [
                                                      2020.3848719978894,
                                                      2020.6156474230206
                                                    ],
                                                    "value": 2020.536044408059
                                                  },
                                                  "subclade_membership": {
                                                    "value": "20B"
                                                  }
                                                }
                                              }
                                            ],
                                            "name": "NODE_0001777",
                                            "node_attrs": {
                                              "clade_membership": {
                                                "value": "20B"
                                              },
                                              "div": 12,
                                              "custom_location": {
                                                "confidence": {
                                                  "Asia": 0.9976851834475103,
                                                  "Europe": 0.002008127373403455
                                                },
                                                "entropy": 0.017480898575386296,
                                                "value": "Asia"
                                              },
                                              "num_date": {
                                                "confidence": [
                                                  2020.3906070950775,
                                                  2020.613265009048
                                                ],
                                                "value": 2020.4668457182527
                                              },
                                              "subclade_membership": {
                                                "value": "20B"
                                              }
                                            }
                                          }
                                        ],
                                        "name": "NODE_0002539",
                                        "node_attrs": {
                                          "clade_membership": {
                                            "value": "20B"
                                          },
                                          "div": 12,
                                          "custom_location": {
                                            "confidence": {
                                              "Asia": 0.9999610331553345
                                            },
                                            "entropy": 0.0004404260928713833,
                                            "value": "Asia"
                                          },
                                          "num_date": {
                                            "confidence": [
                                              2020.4118499736646,
                                              2020.4662199583713
                                            ],
                                            "value": 2020.4437045427994
                                          },
                                          "subclade_membership": {
                                            "value": "20B"
                                          }
                                        }
                                      }
                                    ],
                                    "name": "NODE_0002535",
                                    "node_attrs": {
                                      "clade_membership": {
                                        "value": "20B"
                                      },
                                      "div": 11,
                                      "custom_location": {
                                        "confidence": {
                                          "Asia": 0.9970170255702193,
                                          "Europe": 0.0024614019819575003
                                        },
                                        "entropy": 0.021785807377022164,
                                        "value": "Asia"
                                      },
                                      "num_date": {
                                        "confidence": [
                                          2020.349409860572,
                                          2020.4564991125474
                                        ],
                                        "value": 2020.4141702021827
                                      },
                                      "subclade_membership": {
                                        "value": "20B"
                                      }
                                    }
                                  }
                                ],
                                "name": "NODE_0001768",
                                "node_attrs": {
                                  "clade_membership": {
                                    "value": "20B"
                                  },
                                  "div": 8,
                                  "custom_location": {
                                    "confidence": {
                                      "Africa": 0.002526008368968217,
                                      "Asia": 0.7538276031998292,
                                      "Europe": 0.12921840801000645,
                                      "South America": 0.11346625727645827
                                    },
                                    "entropy": 0.7470257409589309,
                                    "value": "Asia"
                                  },
                                  "num_date": {
                                    "confidence": [
                                      2020.1920345131668,
                                      2020.3244527944642
                                    ],
                                    "value": 2020.2256391751923
                                  },
                                  "subclade_membership": {
                                    "value": "20B"
                                  }
                                }
                              }
                            ],
                            "name": "NODE_0002532",
                            "node_attrs": {
                              "clade_membership": {
                                "value": "20B"
                              },
                              "div": 8,
                              "custom_location": {
                                "confidence": {
                                  "Africa": 0.0016249106734355923,
                                  "Asia": 0.05722800741226692,
                                  "Europe": 0.06423585432071773,
                                  "South America": 0.8757291381399601
                                },
                                "entropy": 0.47567329679298676,
                                "value": "South America"
                              },
                              "num_date": {
                                "confidence": [
                                  2020.1394844041588,
                                  2020.1961614374488
                                ],
                                "value": 2020.1617843158235
                              },
                              "subclade_membership": {
                                "value": "20B"
                              }
                            }
                          },
                          {
                            "branch_attrs": {
                              "labels": {
                                "aa": "ORF1a: G3334S"
                              },
                              "mutations": {
                                "ORF1a": [
                                  "G3334S"
                                ],
                                "nuc": [
                                  "G10265A"
                                ]
                              }
                            },
                            "children": [
                              {
                                "branch_attrs": {
                                  "labels": {
                                    "aa": "ORF1b: M454I"
                                  },
                                  "mutations": {
                                    "ORF1b": [
                                      "M454I"
                                    ],
                                    "nuc": [
                                      "G14829T"
                                    ]
                                  }
                                },
                                "name": "Peru/LIM-INS-016/2020",
                                "node_attrs": {

                                  "author": {
                                    "author": "Carlos Padilla Rojas et al",
                                    "value": "Carlos Padilla Rojas et al"
                                  },
                                  "clade_membership": {
                                    "value": "20B"
                                  },
                                  "country": {
                                    "value": "Peru"
                                  },
                                  "div": 9,
                                  "division": {
                                    "value": "Lima"
                                  },
                                  "division_exposure": {
                                    "value": "Lima"
                                  },
                                  "gisaid_epi_isl": {
                                    "value": "EPI_ISL_490315"
                                  },
                                  "host": {
                                    "value": "Human"
                                  },
                                  "custom_location": {
                                    "confidence": {
                                      "South America": 1.0
                                    },
                                    "entropy": -1.000088900581841e-12,
                                    "value": "South America"
                                  },
                                  "num_date": {
                                    "confidence": [
                                      2020.1898907103825,
                                      2020.1898907103825
                                    ],
                                    "value": 2020.1898907103825
                                  },
                                  "originating_lab": {
                                    "value": "Laboratorio de Referencia Nacional de Virus Respiratorio. Instituto Nacional de Salud Per\u00fa"
                                  },
                                  "pangolin_lineage": {
                                    "value": "B.1.1.29"
                                  },
                                  "recency": {
                                    "value": "Older"
                                  },
                                  "region": {
                                    "value": "South America"
                                  },
                                  "region_exposure": {
                                    "value": "South America"
                                  },

                                  "subclade_membership": {
                                    "value": "20B"
                                  },
                                  "submitting_lab": {
                                    "value": "Laboratorio de Referencia Nacional de Biotecnolog\u00eda y Biolog\u00eda Molecular. Instituto Nacional de Salud Per\u00fa"
                                  },
                                  "url": "https://www.gisaid.org"
                                }
                              },
                              {
                                "branch_attrs": {
                                  "mutations": {
                                    "nuc": [
                                      "T29753C",
                                      "C29803T"
                                    ]
                                  }
                                },
                                "name": "Peru/LIM-INS-162/2020",
                                "node_attrs": {

                                  "author": {
                                    "author": "Eduardo Juscamayta Lopez et al",
                                    "value": "Eduardo Juscamayta Lopez et al"
                                  },
                                  "clade_membership": {
                                    "value": "20B"
                                  },
                                  "country": {
                                    "value": "Peru"
                                  },
                                  "div": 10,
                                  "division": {
                                    "value": "Lima"
                                  },
                                  "division_exposure": {
                                    "value": "Lima"
                                  },
                                  "gisaid_epi_isl": {
                                    "value": "EPI_ISL_536555"
                                  },
                                  "host": {
                                    "value": "Human"
                                  },
                                  "custom_location": {
                                    "confidence": {
                                      "South America": 1.0
                                    },
                                    "entropy": -1.000088900581841e-12,
                                    "value": "South America"
                                  },
                                  "num_date": {
                                    "confidence": [
                                      2020.214480874317,
                                      2020.214480874317
                                    ],
                                    "value": 2020.214480874317
                                  },
                                  "originating_lab": {
                                    "value": "Instituto Nacional de Salud"
                                  },
                                  "pangolin_lineage": {
                                    "value": "B.1.1.29"
                                  },
                                  "recency": {
                                    "value": "Older"
                                  },
                                  "region": {
                                    "value": "South America"
                                  },
                                  "region_exposure": {
                                    "value": "South America"
                                  },

                                  "subclade_membership": {
                                    "value": "20B"
                                  },
                                  "submitting_lab": {
                                    "value": "Laboratorio de Infecciones Respiratorias Agudas"
                                  },
                                  "url": "https://www.gisaid.org"
                                }
                              },
                              {
                                "branch_attrs": {
                                  "mutations": {}
                                },
                                "name": "Germany/BW-ChVir-1577/2020",
                                "node_attrs": {
                                  "author": {
                                    "author": "Victor M Corman et al",
                                    "paper_url": "https://dx.doi.org/10.2807/1560-7917.ES.2020.25.13.2000305",
                                    "title": "Whole genome and phylogenetic analysis of two SARS-CoV-2 strains isolated in Italy in January and February 2020: additional clues on multiple introductions and further circulation in Europe",
                                    "value": "Victor M Corman et al B"
                                  },
                                  "clade_membership": {
                                    "value": "20B"
                                  },
                                  "country": {
                                    "value": "Europe"
                                  },
                                  "div": 8,
                                  "division": {
                                    "value": "Europe"
                                  },
                                  "division_exposure": {
                                    "value": "Europe"
                                  },
                                  "gisaid_epi_isl": {
                                    "value": "EPI_ISL_412912"
                                  },
                                  "host": {
                                    "value": "Human"
                                  },
                                  "custom_location": {
                                    "confidence": {
                                      "Europe": 1.0
                                    },
                                    "entropy": -1.000088900581841e-12,
                                    "value": "Europe"
                                  },
                                  "num_date": {
                                    "confidence": [
                                      2020.1516393442623,
                                      2020.1516393442623
                                    ],
                                    "value": 2020.1516393442623
                                  },
                                  "originating_lab": {
                                    "value": "State Health Office Baden-W\u00fcrttemberg"
                                  },
                                  "pangolin_lineage": {
                                    "value": "B.1.1.29"
                                  },
                                  "recency": {
                                    "value": "Older"
                                  },
                                  "region": {
                                    "value": "Europe"
                                  },
                                  "region_exposure": {
                                    "value": "Europe"
                                  },
                                  "subclade_membership": {
                                    "value": "20B"
                                  },
                                  "submitting_lab": {
                                    "value": "Charit\u00e9 Universit\u00e4tsmedizin Berlin, Institute of Virology"
                                  },
                                  "url": "https://www.gisaid.org"
                                }
                              },
                              {
                                "branch_attrs": {
                                  "labels": {
                                    "aa": "ORF1a: V60I, R1386H, L3606F; ORF3a: V13L, D142H; ORF7b: T40I; ORF9b: L64H; S: H1101Y"
                                  },
                                  "mutations": {
                                    "ORF1a": [
                                      "V60I",
                                      "R1386H",
                                      "L3606F"
                                    ],
                                    "ORF3a": [
                                      "V13L",
                                      "D142H"
                                    ],
                                    "ORF7b": [
                                      "T40I"
                                    ],
                                    "ORF9b": [
                                      "L64H"
                                    ],
                                    "S": [
                                      "H1101Y"
                                    ],
                                    "nuc": [
                                      "G376A",
                                      "G443A",
                                      "C1684T",
                                      "G4422A",
                                      "C6070T",
                                      "G6463A",
                                      "G11083T",
                                      "C16293T",
                                      "C23185T",
                                      "C24863T",
                                      "C25282T",
                                      "G25429T",
                                      "G25816C",
                                      "C27874T",
                                      "T28474A"
                                    ]
                                  }
                                },
                                "name": "Uganda/UG134/2020",
                                "node_attrs": {
                                  "author": {
                                    "author": "Matthew Cotten et al",
                                    "value": "Matthew Cotten et al"
                                  },
                                  "clade_membership": {
                                    "value": "20B"
                                  },
                                  "country": {
                                    "value": "Africa"
                                  },
                                  "div": 23,
                                  "division": {
                                    "value": "Africa"
                                  },
                                  "division_exposure": {
                                    "value": "Africa"
                                  },
                                  "gisaid_epi_isl": {
                                    "value": "EPI_ISL_738041"
                                  },
                                  "host": {
                                    "value": "Human"
                                  },
                                  "custom_location": {
                                    "confidence": {
                                      "Africa": 1.0
                                    },
                                    "entropy": -1.000088900581841e-12,
                                    "value": "Africa"
                                  },
                                  "num_date": {
                                    "confidence": [
                                      2020.75,
                                      2020.75
                                    ],
                                    "value": 2020.75
                                  },
                                  "originating_lab": {
                                    "value": "Uganda Central Public Health Lab and Uganda Virus Research Institute"
                                  },
                                  "pangolin_lineage": {
                                    "value": "B.1.1.27"
                                  },
                                  "recency": {
                                    "value": "Older"
                                  },
                                  "region": {
                                    "value": "Africa"
                                  },
                                  "region_exposure": {
                                    "value": "Africa"
                                  },
                                  "subclade_membership": {
                                    "value": "20B"
                                  },
                                  "submitting_lab": {
                                    "value": "MRC/UVRI & LSHTM Uganda Research Unit"
                                  },
                                  "url": "https://www.gisaid.org"
                                }
                              },
                              {
                                "branch_attrs": {
                                  "mutations": {}
                                },
                                "children": [
                                  {
                                    "branch_attrs": {
                                      "labels": {
                                        "aa": "N: K375N"
                                      },
                                      "mutations": {
                                        "N": [
                                          "K375N"
                                        ],
                                        "nuc": [
                                          "G29398T"
                                        ]
                                      }
                                    },
                                    "name": "Chile/LI-ISPCH-3/2020",
                                    "node_attrs": {

                                      "author": {
                                        "author": "Andr\u00e9s E Castillo et al",
                                        "value": "Andr\u00e9s E Castillo et al"
                                      },
                                      "clade_membership": {
                                        "value": "20B"
                                      },
                                      "country": {
                                        "value": "Chile"
                                      },
                                      "div": 9,
                                      "division": {
                                        "value": "O'Higgins"
                                      },
                                      "division_exposure": {
                                        "value": "O'Higgins"
                                      },
                                      "gisaid_epi_isl": {
                                        "value": "EPI_ISL_445275"
                                      },
                                      "host": {
                                        "value": "Human"
                                      },
                                      "custom_location": {
                                        "confidence": {
                                          "South America": 1.0
                                        },
                                        "entropy": -1.000088900581841e-12,
                                        "value": "South America"
                                      },
                                      "location": {
                                        "value": "Rancagua"
                                      },
                                      "num_date": {
                                        "confidence": [
                                          2020.2035519125684,
                                          2020.2035519125684
                                        ],
                                        "value": 2020.2035519125684
                                      },
                                      "originating_lab": {
                                        "value": "HOSPITAL CLINICO FUSAT"
                                      },
                                      "pangolin_lineage": {
                                        "value": "B.1.1.29"
                                      },
                                      "recency": {
                                        "value": "Older"
                                      },
                                      "region": {
                                        "value": "South America"
                                      },
                                      "region_exposure": {
                                        "value": "South America"
                                      },

                                      "subclade_membership": {
                                        "value": "20B"
                                      },
                                      "submitting_lab": {
                                        "value": "Instituto de Salud Publica de Chile"
                                      },
                                      "url": "https://www.gisaid.org"
                                    }
                                  },
                                  {
                                    "branch_attrs": {
                                      "mutations": {}
                                    },
                                    "children": [
                                      {
                                        "branch_attrs": {
                                          "mutations": {}
                                        },
                                        "children": [
                                          {
                                            "branch_attrs": {
                                              "mutations": {}
                                            },
                                            "children": [
                                              {
                                                "branch_attrs": {
                                                  "mutations": {}
                                                },
                                                "name": "Peru/ARE-INS-072/2020",
                                                "node_attrs": {

                                                  "author": {
                                                    "author": "Carlos Padilla Rojas et al",
                                                    "value": "Carlos Padilla Rojas et al"
                                                  },
                                                  "clade_membership": {
                                                    "value": "20B"
                                                  },
                                                  "country": {
                                                    "value": "Peru"
                                                  },
                                                  "div": 8,
                                                  "division": {
                                                    "value": "Arequipa"
                                                  },
                                                  "division_exposure": {
                                                    "value": "Arequipa"
                                                  },
                                                  "gisaid_epi_isl": {
                                                    "value": "EPI_ISL_523979"
                                                  },
                                                  "host": {
                                                    "value": "Human"
                                                  },
                                                  "custom_location": {
                                                    "confidence": {
                                                      "South America": 0.9999999999999999
                                                    },
                                                    "entropy": -9.99866855976916e-13,
                                                    "value": "South America"
                                                  },
                                                  "num_date": {
                                                    "confidence": [
                                                      2020.2117486338798,
                                                      2020.2117486338798
                                                    ],
                                                    "value": 2020.2117486338798
                                                  },
                                                  "originating_lab": {
                                                    "value": "Laboratorio de Referencia Nacional de Virus Respiratorio. Centro Nacional de Salud Publica. Instituto Nacional de Salud Peru."
                                                  },
                                                  "pangolin_lineage": {
                                                    "value": "B.1.1.29"
                                                  },
                                                  "recency": {
                                                    "value": "Older"
                                                  },
                                                  "region": {
                                                    "value": "South America"
                                                  },
                                                  "region_exposure": {
                                                    "value": "South America"
                                                  },

                                                  "subclade_membership": {
                                                    "value": "20B"
                                                  },
                                                  "submitting_lab": {
                                                    "value": "Laboratorio de Referencia Nacional de Biotecnolog\u00eda y Biolog\u00eda Molecular. Centro Nacional de Salud Publica. Instituto Nacional de Salud Peru."
                                                  },
                                                  "url": "https://www.gisaid.org"
                                                }
                                              },
                                              {
                                                "branch_attrs": {
                                                  "mutations": {}
                                                },
                                                "name": "Chile/BI-ISPCH-1-2/2020",
                                                "node_attrs": {

                                                  "author": {
                                                    "author": "Andr\u00e9s E Castillo et al",
                                                    "value": "Andr\u00e9s E Castillo et al"
                                                  },
                                                  "clade_membership": {
                                                    "value": "20B"
                                                  },
                                                  "country": {
                                                    "value": "Chile"
                                                  },
                                                  "div": 8,
                                                  "division": {
                                                    "value": "Biob\u00edo"
                                                  },
                                                  "division_exposure": {
                                                    "value": "Biob\u00edo"
                                                  },
                                                  "gisaid_epi_isl": {
                                                    "value": "EPI_ISL_445281"
                                                  },
                                                  "host": {
                                                    "value": "Human"
                                                  },
                                                  "custom_location": {
                                                    "confidence": {
                                                      "South America": 0.9999999999999999
                                                    },
                                                    "entropy": -9.99866855976916e-13,
                                                    "value": "South America"
                                                  },
                                                  "location": {
                                                    "value": "Concepcion CL"
                                                  },
                                                  "num_date": {
                                                    "confidence": [
                                                      2020.2090163934427,
                                                      2020.2090163934427
                                                    ],
                                                    "value": 2020.2090163934427
                                                  },
                                                  "originating_lab": {
                                                    "value": "HOSPITAL CLINICO DEL SUR"
                                                  },
                                                  "pangolin_lineage": {
                                                    "value": "B.1.1.29"
                                                  },
                                                  "recency": {
                                                    "value": "Older"
                                                  },
                                                  "region": {
                                                    "value": "South America"
                                                  },
                                                  "region_exposure": {
                                                    "value": "South America"
                                                  },

                                                  "subclade_membership": {
                                                    "value": "20B"
                                                  },
                                                  "submitting_lab": {
                                                    "value": "Instituto de Salud Publica de Chile"
                                                  },
                                                  "url": "https://www.gisaid.org"
                                                }
                                              }
                                            ],
                                            "name": "NODE_0001788",
                                            "node_attrs": {
                                              "clade_membership": {
                                                "value": "20B"
                                              },
                                              "div": 8,
                                              "custom_location": {
                                                "confidence": {
                                                  "Europe": 0.0012824216868755464,
                                                  "South America": 0.9981130363618713
                                                },
                                                "entropy": 0.015710117137968996,
                                                "value": "South America"
                                              },
                                              "num_date": {
                                                "confidence": [
                                                  2020.1960330605648,
                                                  2020.2090163934427
                                                ],
                                                "value": 2020.2090163934427
                                              },
                                              "subclade_membership": {
                                                "value": "20B"
                                              }
                                            }
                                          },
                                          {
                                            "branch_attrs": {
                                              "mutations": {}
                                            },
                                            "children": [
                                              {
                                                "branch_attrs": {
                                                  "labels": {
                                                    "aa": "ORF3a: L96F"
                                                  },
                                                  "mutations": {
                                                    "ORF3a": [
                                                      "L96F"
                                                    ],
                                                    "nuc": [
                                                      "C8074T",
                                                      "T11689C",
                                                      "C25678T"
                                                    ]
                                                  }
                                                },
                                                "name": "Peru/LOR-INS-081/2020",
                                                "node_attrs": {

                                                  "author": {
                                                    "author": "Carlos Padilla Rojas et al",
                                                    "value": "Carlos Padilla Rojas et al"
                                                  },
                                                  "clade_membership": {
                                                    "value": "20B"
                                                  },
                                                  "country": {
                                                    "value": "Peru"
                                                  },
                                                  "div": 11,
                                                  "division": {
                                                    "value": "Loreto"
                                                  },
                                                  "division_exposure": {
                                                    "value": "Loreto"
                                                  },
                                                  "gisaid_epi_isl": {
                                                    "value": "EPI_ISL_514341"
                                                  },
                                                  "host": {
                                                    "value": "Human"
                                                  },
                                                  "custom_location": {
                                                    "confidence": {
                                                      "South America": 1.0
                                                    },
                                                    "entropy": -1.000088900581841e-12,
                                                    "value": "South America"
                                                  },
                                                  "num_date": {
                                                    "confidence": [
                                                      2020.3073770491803,
                                                      2020.3073770491803
                                                    ],
                                                    "value": 2020.3073770491803
                                                  },
                                                  "originating_lab": {
                                                    "value": "Laboratorio de Referencia Nacional de Virus Respiratorio. Instituto Nacional de Salud Per\u00fa"
                                                  },
                                                  "pangolin_lineage": {
                                                    "value": "B.1.1.29"
                                                  },
                                                  "recency": {
                                                    "value": "Older"
                                                  },
                                                  "region": {
                                                    "value": "South America"
                                                  },
                                                  "region_exposure": {
                                                    "value": "South America"
                                                  },

                                                  "subclade_membership": {
                                                    "value": "20B"
                                                  },
                                                  "submitting_lab": {
                                                    "value": "Laboratorio de Referencia Nacional de Biotecnolog\u00eda y Biolog\u00eda Molecular. Instituto Nacional de Salud Per\u00fa"
                                                  },
                                                  "url": "https://www.gisaid.org"
                                                }
                                              },
                                              {
                                                "branch_attrs": {
                                                  "mutations": {}
                                                },
                                                "children": [
                                                  {
                                                    "branch_attrs": {
                                                      "mutations": {}
                                                    },
                                                    "children": [
                                                      {
                                                        "branch_attrs": {
                                                          "mutations": {}
                                                        },
                                                        "name": "Chile/BI-ISPCH-4/2020",
                                                        "node_attrs": {

                                                          "author": {
                                                            "author": "Andr\u00e9s E Castillo et al",
                                                            "value": "Andr\u00e9s E Castillo et al"
                                                          },
                                                          "clade_membership": {
                                                            "value": "20B"
                                                          },
                                                          "country": {
                                                            "value": "Chile"
                                                          },
                                                          "div": 8,
                                                          "division": {
                                                            "value": "\u00d1uble"
                                                          },
                                                          "division_exposure": {
                                                            "value": "\u00d1uble"
                                                          },
                                                          "gisaid_epi_isl": {
                                                            "value": "EPI_ISL_445378"
                                                          },
                                                          "host": {
                                                            "value": "Human"
                                                          },
                                                          "custom_location": {
                                                            "confidence": {
                                                              "South America": 0.9999999999999999
                                                            },
                                                            "entropy": -9.99866855976916e-13,
                                                            "value": "South America"
                                                          },
                                                          "location": {
                                                            "value": "Chillan"
                                                          },
                                                          "num_date": {
                                                            "confidence": [
                                                              2020.2581967213114,
                                                              2020.2581967213114
                                                            ],
                                                            "value": 2020.2581967213114
                                                          },
                                                          "originating_lab": {
                                                            "value": "HOSPITAL DE BULNES"
                                                          },
                                                          "pangolin_lineage": {
                                                            "value": "B.1.1.29"
                                                          },
                                                          "recency": {
                                                            "value": "Older"
                                                          },
                                                          "region": {
                                                            "value": "South America"
                                                          },
                                                          "region_exposure": {
                                                            "value": "South America"
                                                          },

                                                          "subclade_membership": {
                                                            "value": "20B"
                                                          },
                                                          "submitting_lab": {
                                                            "value": "Instituto de Salud Publica de Chile"
                                                          },
                                                          "url": "https://www.gisaid.org"
                                                        }
                                                      },
                                                      {
                                                        "branch_attrs": {
                                                          "mutations": {}
                                                        },
                                                        "name": "Peru/ARE-INS-076/2020",
                                                        "node_attrs": {

                                                          "author": {
                                                            "author": "Carlos Padilla Rojas et al",
                                                            "value": "Carlos Padilla Rojas et al"
                                                          },
                                                          "clade_membership": {
                                                            "value": "20B"
                                                          },
                                                          "country": {
                                                            "value": "Peru"
                                                          },
                                                          "div": 8,
                                                          "division": {
                                                            "value": "Arequipa"
                                                          },
                                                          "division_exposure": {
                                                            "value": "Arequipa"
                                                          },
                                                          "gisaid_epi_isl": {
                                                            "value": "EPI_ISL_527789"
                                                          },
                                                          "host": {
                                                            "value": "Human"
                                                          },
                                                          "custom_location": {
                                                            "confidence": {
                                                              "South America": 0.9999999999999999
                                                            },
                                                            "entropy": -9.99866855976916e-13,
                                                            "value": "South America"
                                                          },
                                                          "num_date": {
                                                            "confidence": [
                                                              2020.282786885246,
                                                              2020.282786885246
                                                            ],
                                                            "value": 2020.282786885246
                                                          },
                                                          "originating_lab": {
                                                            "value": "Laboratorio de Referencia Nacional de Virus Respiratorio. Centro Nacional de Salud Publica. Instituto Nacional de Salud Peru."
                                                          },
                                                          "pangolin_lineage": {
                                                            "value": "B.1.1.29"
                                                          },
                                                          "recency": {
                                                            "value": "Older"
                                                          },
                                                          "region": {
                                                            "value": "South America"
                                                          },
                                                          "region_exposure": {
                                                            "value": "South America"
                                                          },

                                                          "subclade_membership": {
                                                            "value": "20B"
                                                          },
                                                          "submitting_lab": {
                                                            "value": "Laboratorio de Referencia Nacional de Biotecnolog\u00eda y Biolog\u00eda Molecular. Centro Nacional de Salud Publica. Instituto Nacional de Salud Peru."
                                                          },
                                                          "url": "https://www.gisaid.org"
                                                        }
                                                      }
                                                    ],
                                                    "name": "NODE_0001792",
                                                    "node_attrs": {
                                                      "clade_membership": {
                                                        "value": "20B"
                                                      },
                                                      "div": 8,
                                                      "custom_location": {
                                                        "confidence": {
                                                          "Europe": 0.0012163018608531554,
                                                          "South America": 0.9981912128858141
                                                        },
                                                        "entropy": 0.015163945681165185,
                                                        "value": "South America"
                                                      },
                                                      "num_date": {
                                                        "confidence": [
                                                          2020.2356572936912,
                                                          2020.2581967213114
                                                        ],
                                                        "value": 2020.2581967213114
                                                      },
                                                      "subclade_membership": {
                                                        "value": "20B"
                                                      }
                                                    }
                                                  },
                                                  {
                                                    "branch_attrs": {
                                                      "mutations": {}
                                                    },
                                                    "children": [
                                                      {
                                                        "branch_attrs": {
                                                          "labels": {
                                                            "aa": "ORF1a: L61F, T1881I, V3496M; ORF3a: L106F"
                                                          },
                                                          "mutations": {
                                                            "ORF1a": [
                                                              "L61F",
                                                              "T1881I",
                                                              "V3496M"
                                                            ],
                                                            "ORF3a": [
                                                              "L106F"
                                                            ],
                                                            "nuc": [
                                                              "G448T",
                                                              "T4468C",
                                                              "C5907T",
                                                              "G10751A",
                                                              "G13249T",
                                                              "C15960T",
                                                              "A17199T",
                                                              "C25708T"
                                                            ]
                                                          }
                                                        },
                                                        "name": "Peru/AMA-UPCH-0265/2020",
                                                        "node_attrs": {

                                                          "author": {
                                                            "author": "Pablo Tsukayama et al",
                                                            "value": "Pablo Tsukayama et al"
                                                          },
                                                          "clade_membership": {
                                                            "value": "20B"
                                                          },
                                                          "country": {
                                                            "value": "Peru"
                                                          },
                                                          "div": 16,
                                                          "division": {
                                                            "value": "Amazonas PE"
                                                          },
                                                          "division_exposure": {
                                                            "value": "Amazonas PE"
                                                          },
                                                          "gisaid_epi_isl": {
                                                            "value": "EPI_ISL_729911"
                                                          },
                                                          "host": {
                                                            "value": "Human"
                                                          },
                                                          "custom_location": {
                                                            "confidence": {
                                                              "South America": 1.0
                                                            },
                                                            "entropy": -1.000088900581841e-12,
                                                            "value": "South America"
                                                          },
                                                          "location": {
                                                            "value": "Chachapoyas"
                                                          },
                                                          "num_date": {
                                                            "confidence": [
                                                              2020.7226775956285,
                                                              2020.7226775956285
                                                            ],
                                                            "value": 2020.7226775956285
                                                          },
                                                          "originating_lab": {
                                                            "value": "Instituto de Medicina Tropical, Universidad Nacional Toribio Rodr\u00edguez de Mendoza de Amazonas"
                                                          },
                                                          "pangolin_lineage": {
                                                            "value": "B.1.1.29"
                                                          },
                                                          "recency": {
                                                            "value": "Older"
                                                          },
                                                          "region": {
                                                            "value": "South America"
                                                          },
                                                          "region_exposure": {
                                                            "value": "South America"
                                                          },

                                                          "subclade_membership": {
                                                            "value": "20B"
                                                          },
                                                          "submitting_lab": {
                                                            "value": "Laboratorio de Gen\u00f3mica Microbiana, Universidad Peruana Cayetano Heredia"
                                                          },
                                                          "url": "https://www.gisaid.org"
                                                        }
                                                      },
                                                      {
                                                        "branch_attrs": {
                                                          "mutations": {}
                                                        },
                                                        "children": [
                                                          {
                                                            "branch_attrs": {
                                                              "labels": {
                                                                "aa": "ORF1a: A3392V; ORF1b: W2033C"
                                                              },
                                                              "mutations": {
                                                                "ORF1a": [
                                                                  "A3392V"
                                                                ],
                                                                "ORF1b": [
                                                                  "W2033C"
                                                                ],
                                                                "nuc": [
                                                                  "C10440T",
                                                                  "G19566T"
                                                                ]
                                                              }
                                                            },
                                                            "name": "Peru/UCA-UPCH-0067/2020",
                                                            "node_attrs": {

                                                              "author": {
                                                                "author": "Pablo Tsukayama et al",
                                                                "value": "Pablo Tsukayama et al"
                                                              },
                                                              "clade_membership": {
                                                                "value": "20B"
                                                              },
                                                              "country": {
                                                                "value": "Peru"
                                                              },
                                                              "div": 10,
                                                              "division": {
                                                                "value": "Ucayali"
                                                              },
                                                              "division_exposure": {
                                                                "value": "Ucayali"
                                                              },
                                                              "gisaid_epi_isl": {
                                                                "value": "EPI_ISL_540950"
                                                              },
                                                              "host": {
                                                                "value": "Human"
                                                              },
                                                              "custom_location": {
                                                                "confidence": {
                                                                  "South America": 1.0
                                                                },
                                                                "entropy": -1.000088900581841e-12,
                                                                "value": "South America"
                                                              },
                                                              "location": {
                                                                "value": "Coronel Portillo"
                                                              },
                                                              "num_date": {
                                                                "confidence": [
                                                                  2020.4439890710382,
                                                                  2020.4439890710382
                                                                ],
                                                                "value": 2020.4439890710382
                                                              },
                                                              "originating_lab": {
                                                                "value": "Laboratorio de Referencia Nacional de Virus Respiratorios, Instituto Nacional de Salud Peru"
                                                              },
                                                              "pangolin_lineage": {
                                                                "value": "B.1.1.29"
                                                              },
                                                              "recency": {
                                                                "value": "Older"
                                                              },
                                                              "region": {
                                                                "value": "South America"
                                                              },
                                                              "region_exposure": {
                                                                "value": "South America"
                                                              },

                                                              "subclade_membership": {
                                                                "value": "20B"
                                                              },
                                                              "submitting_lab": {
                                                                "value": "Laboratorio de Gen\u00f3mica Microbiana, Universidad Peruana Cayetano Heredia"
                                                              },
                                                              "url": "https://www.gisaid.org"
                                                            }
                                                          },
                                                          {
                                                            "branch_attrs": {
                                                              "mutations": {}
                                                            },
                                                            "children": [
                                                              {
                                                                "branch_attrs": {
                                                                  "labels": {
                                                                    "aa": "ORF1a: G2534S, L3350F; S: L5F"
                                                                  },
                                                                  "mutations": {
                                                                    "ORF1a": [
                                                                      "G2534S",
                                                                      "L3350F"
                                                                    ],
                                                                    "S": [
                                                                      "L5F"
                                                                    ],
                                                                    "nuc": [
                                                                      "C5173T",
                                                                      "G7865A",
                                                                      "C10313T",
                                                                      "C14724T",
                                                                      "C21575T"
                                                                    ]
                                                                  }
                                                                },
                                                                "name": "Chile/NB-175519/2020",
                                                                "node_attrs": {

                                                                  "author": {
                                                                    "author": "Javier Tognarelli et al",
                                                                    "value": "Javier Tognarelli et al"
                                                                  },
                                                                  "clade_membership": {
                                                                    "value": "20B"
                                                                  },
                                                                  "country": {
                                                                    "value": "Chile"
                                                                  },
                                                                  "div": 13,
                                                                  "division": {
                                                                    "value": "\u00d1uble"
                                                                  },
                                                                  "division_exposure": {
                                                                    "value": "\u00d1uble"
                                                                  },
                                                                  "gisaid_epi_isl": {
                                                                    "value": "EPI_ISL_746536"
                                                                  },
                                                                  "host": {
                                                                    "value": "Human"
                                                                  },
                                                                  "custom_location": {
                                                                    "confidence": {
                                                                      "South America": 1.0
                                                                    },
                                                                    "entropy": -1.000088900581841e-12,
                                                                    "value": "South America"
                                                                  },
                                                                  "location": {
                                                                    "value": "Chillan"
                                                                  },
                                                                  "num_date": {
                                                                    "confidence": [
                                                                      2020.6953551912568,
                                                                      2020.6953551912568
                                                                    ],
                                                                    "value": 2020.6953551912568
                                                                  },
                                                                  "originating_lab": {
                                                                    "value": "Genetica Molecular and Subdepartamento de Virologia ISP Chile"
                                                                  },
                                                                  "pangolin_lineage": {
                                                                    "value": "B.1.1.208"
                                                                  },
                                                                  "recency": {
                                                                    "value": "Older"
                                                                  },
                                                                  "region": {
                                                                    "value": "South America"
                                                                  },
                                                                  "region_exposure": {
                                                                    "value": "South America"
                                                                  },

                                                                  "subclade_membership": {
                                                                    "value": "20B"
                                                                  },
                                                                  "submitting_lab": {
                                                                    "value": "Instituto de Salud Publica de Chile"
                                                                  },
                                                                  "url": "https://www.gisaid.org"
                                                                }
                                                              },
                                                              {
                                                                "branch_attrs": {
                                                                  "labels": {
                                                                    "aa": "ORF1a: T592I; ORF1b: L698I"
                                                                  },
                                                                  "mutations": {
                                                                    "ORF1a": [
                                                                      "T592I"
                                                                    ],
                                                                    "ORF1b": [
                                                                      "L698I"
                                                                    ],
                                                                    "nuc": [
                                                                      "C2040T",
                                                                      "C15559A"
                                                                    ]
                                                                  }
                                                                },
                                                                "children": [
                                                                  {
                                                                    "branch_attrs": {
                                                                      "labels": {
                                                                        "aa": "ORF3a: E191A"
                                                                      },
                                                                      "mutations": {
                                                                        "ORF3a": [
                                                                          "E191A"
                                                                        ],
                                                                        "nuc": [
                                                                          "A25964C"
                                                                        ]
                                                                      }
                                                                    },
                                                                    "name": "Peru/LOR-INS-268/2020",
                                                                    "node_attrs": {

                                                                      "author": {
                                                                        "author": "Carlos Padilla Rojas et al",
                                                                        "value": "Carlos Padilla Rojas et al"
                                                                      },
                                                                      "clade_membership": {
                                                                        "value": "20B"
                                                                      },
                                                                      "country": {
                                                                        "value": "Peru"
                                                                      },
                                                                      "div": 11,
                                                                      "division": {
                                                                        "value": "Loreto"
                                                                      },
                                                                      "division_exposure": {
                                                                        "value": "Loreto"
                                                                      },
                                                                      "gisaid_epi_isl": {
                                                                        "value": "EPI_ISL_1093163"
                                                                      },
                                                                      "host": {
                                                                        "value": "Human"
                                                                      },
                                                                      "custom_location": {
                                                                        "confidence": {
                                                                          "South America": 0.9999999999999999
                                                                        },
                                                                        "entropy": -9.99866855976916e-13,
                                                                        "value": "South America"
                                                                      },
                                                                      "num_date": {
                                                                        "confidence": [
                                                                          2020.6926229508197,
                                                                          2020.6926229508197
                                                                        ],
                                                                        "value": 2020.6926229508197
                                                                      },
                                                                      "originating_lab": {
                                                                        "value": "Laboratorio de Referencia Nacional de Virus Respiratorio. Instituto Nacional de Salud Per\u00fa"
                                                                      },
                                                                      "pangolin_lineage": {
                                                                        "value": "B.1.1.29"
                                                                      },
                                                                      "recency": {
                                                                        "value": "3-7 days ago"
                                                                      },
                                                                      "region": {
                                                                        "value": "South America"
                                                                      },
                                                                      "region_exposure": {
                                                                        "value": "South America"
                                                                      },

                                                                      "subclade_membership": {
                                                                        "value": "20B"
                                                                      },
                                                                      "submitting_lab": {
                                                                        "value": "Laboratorio de Referencia Nacional de Biotecnolog\u00eda y Biolog\u00eda Molecular. Instituto Nacional de Salud Per\u00fa"
                                                                      },
                                                                      "url": "https://www.gisaid.org"
                                                                    }
                                                                  },
                                                                  {
                                                                    "branch_attrs": {
                                                                      "labels": {
                                                                        "aa": "ORF1a: E1801D, V3475I; ORF1b: F413Y"
                                                                      },
                                                                      "mutations": {
                                                                        "ORF1a": [
                                                                          "E1801D",
                                                                          "V3475I"
                                                                        ],
                                                                        "ORF1b": [
                                                                          "F413Y"
                                                                        ],
                                                                        "nuc": [
                                                                          "G5668T",
                                                                          "G10688A",
                                                                          "T14705A"
                                                                        ]
                                                                      }
                                                                    },
                                                                    "name": "Peru/LOR-INS-265/2020",
                                                                    "node_attrs": {

                                                                      "author": {
                                                                        "author": "Carlos Padilla Rojas et al",
                                                                        "value": "Carlos Padilla Rojas et al"
                                                                      },
                                                                      "clade_membership": {
                                                                        "value": "20B"
                                                                      },
                                                                      "country": {
                                                                        "value": "Peru"
                                                                      },
                                                                      "div": 13,
                                                                      "division": {
                                                                        "value": "Loreto"
                                                                      },
                                                                      "division_exposure": {
                                                                        "value": "Loreto"
                                                                      },
                                                                      "gisaid_epi_isl": {
                                                                        "value": "EPI_ISL_1093164"
                                                                      },
                                                                      "host": {
                                                                        "value": "Human"
                                                                      },
                                                                      "custom_location": {
                                                                        "confidence": {
                                                                          "South America": 0.9999999999999999
                                                                        },
                                                                        "entropy": -9.99866855976916e-13,
                                                                        "value": "South America"
                                                                      },
                                                                      "num_date": {
                                                                        "confidence": [
                                                                          2020.6871584699454,
                                                                          2020.6871584699454
                                                                        ],
                                                                        "value": 2020.6871584699454
                                                                      },
                                                                      "originating_lab": {
                                                                        "value": "Laboratorio de Referencia Nacional de Virus Respiratorio. Instituto Nacional de Salud Per\u00fa"
                                                                      },
                                                                      "pangolin_lineage": {
                                                                        "value": "B.1.1.29"
                                                                      },
                                                                      "recency": {
                                                                        "value": "3-7 days ago"
                                                                      },
                                                                      "region": {
                                                                        "value": "South America"
                                                                      },
                                                                      "region_exposure": {
                                                                        "value": "South America"
                                                                      },

                                                                      "subclade_membership": {
                                                                        "value": "20B"
                                                                      },
                                                                      "submitting_lab": {
                                                                        "value": "Laboratorio de Referencia Nacional de Biotecnolog\u00eda y Biolog\u00eda Molecular. Instituto Nacional de Salud Per\u00fa"
                                                                      },
                                                                      "url": "https://www.gisaid.org"
                                                                    }
                                                                  }
                                                                ],
                                                                "name": "NODE_0002758",
                                                                "node_attrs": {
                                                                  "clade_membership": {
                                                                    "value": "20B"
                                                                  },
                                                                  "div": 10,
                                                                  "custom_location": {
                                                                    "confidence": {
                                                                      "Europe": 0.0012037875987808467,
                                                                      "South America": 0.9982074755513719
                                                                    },
                                                                    "entropy": 0.015047356069407913,
                                                                    "value": "South America"
                                                                  },
                                                                  "num_date": {
                                                                    "confidence": [
                                                                      2020.485596960457,
                                                                      2020.6447273751319
                                                                    ],
                                                                    "value": 2020.5926730957315
                                                                  },
                                                                  "subclade_membership": {
                                                                    "value": "20B"
                                                                  }
                                                                }
                                                              }
                                                            ],
                                                            "name": "NODE_0001795",
                                                            "node_attrs": {
                                                              "clade_membership": {
                                                                "value": "20B"
                                                              },
                                                              "div": 8,
                                                              "custom_location": {
                                                                "confidence": {
                                                                  "Europe": 0.0013184066168573075,
                                                                  "South America": 0.9980502699549156
                                                                },
                                                                "entropy": 0.016182155241547744,
                                                                "value": "South America"
                                                              },
                                                              "num_date": {
                                                                "confidence": [
                                                                  2020.1240590348611,
                                                                  2020.5440367410197
                                                                ],
                                                                "value": 2020.4371464510723
                                                              },
                                                              "subclade_membership": {
                                                                "value": "20B"
                                                              }
                                                            }
                                                          }
                                                        ],
                                                        "name": "NODE_0001794",
                                                        "node_attrs": {
                                                          "clade_membership": {
                                                            "value": "20B"
                                                          },
                                                          "div": 8,
                                                          "custom_location": {
                                                            "confidence": {
                                                              "Europe": 0.0013301978173192361,
                                                              "South America": 0.9980349060857278
                                                            },
                                                            "entropy": 0.016291039968718515,
                                                            "value": "South America"
                                                          },
                                                          "num_date": {
                                                            "confidence": [
                                                              2020.1487054408617,
                                                              2020.4439890710382
                                                            ],
                                                            "value": 2020.390819079638
                                                          },
                                                          "subclade_membership": {
                                                            "value": "20B"
                                                          }
                                                        }
                                                      }
                                                    ],
                                                    "name": "NODE_0001793",
                                                    "node_attrs": {
                                                      "clade_membership": {
                                                        "value": "20B"
                                                      },
                                                      "div": 8,
                                                      "custom_location": {
                                                        "confidence": {
                                                          "Europe": 0.0013426413982240081,
                                                          "South America": 0.998018768276991
                                                        },
                                                        "entropy": 0.016405151218266124,
                                                        "value": "South America"
                                                      },
                                                      "num_date": {
                                                        "confidence": [
                                                          2020.1384107987465,
                                                          2020.4395553005256
                                                        ],
                                                        "value": 2020.3284766041072
                                                      },
                                                      "subclade_membership": {
                                                        "value": "20B"
                                                      }
                                                    }
                                                  }
                                                ],
                                                "name": "NODE_0001790",
                                                "node_attrs": {
                                                  "clade_membership": {
                                                    "value": "20B"
                                                  },
                                                  "div": 8,
                                                  "custom_location": {
                                                    "confidence": {
                                                      "Europe": 0.001465134885149672,
                                                      "South America": 0.997852348377057
                                                    },
                                                    "entropy": 0.017587254023915144,
                                                    "value": "South America"
                                                  },
                                                  "num_date": {
                                                    "confidence": [
                                                      2020.217773500529,
                                                      2020.2560188160955
                                                    ],
                                                    "value": 2020.2425363093278
                                                  },
                                                  "subclade_membership": {
                                                    "value": "20B"
                                                  }
                                                }
                                              }
                                            ],
                                            "name": "NODE_0001789",
                                            "node_attrs": {
                                              "clade_membership": {
                                                "value": "20B"
                                              },
                                              "div": 8,
                                              "custom_location": {
                                                "confidence": {
                                                  "Europe": 0.0014275702629356008,
                                                  "South America": 0.9979172148152058
                                                },
                                                "entropy": 0.017106411847098706,
                                                "value": "South America"
                                              },
                                              "num_date": {
                                                "confidence": [
                                                  2020.1955034998477,
                                                  2020.2422674764948
                                                ],
                                                "value": 2020.2144462992676
                                              },
                                              "subclade_membership": {
                                                "value": "20B"
                                              }
                                            }
                                          }
                                        ],
                                        "name": "NODE_0001787",
                                        "node_attrs": {
                                          "clade_membership": {
                                            "value": "20B"
                                          },
                                          "div": 8,
                                          "custom_location": {
                                            "confidence": {
                                              "Europe": 0.0022615654904900267,
                                              "South America": 0.9969292344737232
                                            },
                                            "entropy": 0.023662009884700665,
                                            "value": "South America"
                                          },
                                          "num_date": {
                                            "confidence": [
                                              2020.1832591338264,
                                              2020.2058738286194
                                            ],
                                            "value": 2020.1992071637742
                                          },
                                          "subclade_membership": {
                                            "value": "20B"
                                          }
                                        }
                                      },
                                      {
                                        "branch_attrs": {
                                          "mutations": {}
                                        },
                                        "children": [
                                          {
                                            "branch_attrs": {
                                              "mutations": {}
                                            },
                                            "name": "Chile/BI-ISPCH-1/2020",
                                            "node_attrs": {

                                              "author": {
                                                "author": "Andr\u00e9s E Castillo et al",
                                                "value": "Andr\u00e9s E Castillo et al"
                                              },
                                              "clade_membership": {
                                                "value": "20B"
                                              },
                                              "country": {
                                                "value": "Chile"
                                              },
                                              "div": 8,
                                              "division": {
                                                "value": "\u00d1uble"
                                              },
                                              "division_exposure": {
                                                "value": "\u00d1uble"
                                              },
                                              "gisaid_epi_isl": {
                                                "value": "EPI_ISL_445271"
                                              },
                                              "host": {
                                                "value": "Human"
                                              },
                                              "custom_location": {
                                                "confidence": {
                                                  "South America": 1.0
                                                },
                                                "entropy": -1.000088900581841e-12,
                                                "value": "South America"
                                              },
                                              "location": {
                                                "value": "Chillan"
                                              },
                                              "num_date": {
                                                "confidence": [
                                                  2020.198087431694,
                                                  2020.198087431694
                                                ],
                                                "value": 2020.198087431694
                                              },
                                              "originating_lab": {
                                                "value": "LABORATORIO CLINICA CHILLAN"
                                              },
                                              "pangolin_lineage": {
                                                "value": "B.1.1.29"
                                              },
                                              "recency": {
                                                "value": "Older"
                                              },
                                              "region": {
                                                "value": "South America"
                                              },
                                              "region_exposure": {
                                                "value": "South America"
                                              },

                                              "subclade_membership": {
                                                "value": "20B"
                                              },
                                              "submitting_lab": {
                                                "value": "Instituto de Salud Publica de Chile"
                                              },
                                              "url": "https://www.gisaid.org"
                                            }
                                          },
                                          {
                                            "branch_attrs": {
                                              "labels": {
                                                "aa": "ORF1b: T2084I"
                                              },
                                              "mutations": {
                                                "ORF1b": [
                                                  "T2084I"
                                                ],
                                                "nuc": [
                                                  "A15972G",
                                                  "C19718T",
                                                  "T28759C"
                                                ]
                                              }
                                            },
                                            "children": [
                                              {
                                                "branch_attrs": {
                                                  "labels": {
                                                    "aa": "ORF1a: G408S, G728C; ORF1b: D1183Y, T2537I; ORF3a: W193R; ORF8: V62L; S: P26S"
                                                  },
                                                  "mutations": {
                                                    "ORF1a": [
                                                      "G408S",
                                                      "G728C"
                                                    ],
                                                    "ORF1b": [
                                                      "D1183Y",
                                                      "T2537I"
                                                    ],
                                                    "ORF3a": [
                                                      "W193R"
                                                    ],
                                                    "ORF8": [
                                                      "V62L"
                                                    ],
                                                    "S": [
                                                      "P26S"
                                                    ],
                                                    "nuc": [
                                                      "G1487A",
                                                      "G2447T",
                                                      "C2695T",
                                                      "G5194T",
                                                      "A5560G",
                                                      "C14484T",
                                                      "C15141T",
                                                      "G17014T",
                                                      "C19806T",
                                                      "C21077T",
                                                      "C21638T",
                                                      "T25969A",
                                                      "G28077T",
                                                      "G29543T"
                                                    ]
                                                  }
                                                },
                                                "name": "Slovenia/174260/2020",
                                                "node_attrs": {

                                                  "author": {
                                                    "author": "Alen Sulji\u010d et al",
                                                    "value": "Alen Sulji\u010d et al"
                                                  },
                                                  "clade_membership": {
                                                    "value": "20B"
                                                  },
                                                  "country": {
                                                    "value": "Europe"
                                                  },
                                                  "div": 25,
                                                  "division": {
                                                    "value": "Europe"
                                                  },
                                                  "division_exposure": {
                                                    "value": "Europe"
                                                  },
                                                  "gisaid_epi_isl": {
                                                    "value": "EPI_ISL_1098794"
                                                  },
                                                  "host": {
                                                    "value": "Human"
                                                  },
                                                  "custom_location": {
                                                    "confidence": {
                                                      "Europe": 1.0
                                                    },
                                                    "entropy": -1.000088900581841e-12,
                                                    "value": "Europe"
                                                  },
                                                  "num_date": {
                                                    "confidence": [
                                                      2020.8292349726776,
                                                      2020.8292349726776
                                                    ],
                                                    "value": 2020.8292349726776
                                                  },
                                                  "originating_lab": {
                                                    "value": "Institute of Microbiology and Immunology, Faculty of Medicine, University of Ljubljana"
                                                  },
                                                  "pangolin_lineage": {
                                                    "value": "B.1"
                                                  },
                                                  "recency": {
                                                    "value": "3-7 days ago"
                                                  },
                                                  "region": {
                                                    "value": "Europe"
                                                  },
                                                  "region_exposure": {
                                                    "value": "Europe"
                                                  },

                                                  "subclade_membership": {
                                                    "value": "20B"
                                                  },
                                                  "submitting_lab": {
                                                    "value": "Institute of Microbiology and Immunology, Faculty of Medicine, University of Ljubljana"
                                                  },
                                                  "url": "https://www.gisaid.org"
                                                }
                                              },
                                              {
                                                "branch_attrs": {
                                                  "mutations": {}
                                                },
                                                "children": [
                                                  {
                                                    "branch_attrs": {
                                                      "labels": {
                                                        "aa": "ORF1a: K1895N, D1939N; S: Q677H"
                                                      },
                                                      "mutations": {
                                                        "ORF1a": [
                                                          "K1895N",
                                                          "D1939N"
                                                        ],
                                                        "S": [
                                                          "Q677H"
                                                        ],
                                                        "nuc": [
                                                          "G5950T",
                                                          "G6080A",
                                                          "T8041C",
                                                          "C11758T",
                                                          "G23593T"
                                                        ]
                                                      }
                                                    },
                                                    "children": [
                                                      {
                                                        "branch_attrs": {
                                                          "mutations": {
                                                            "nuc": [
                                                              "C27297T"
                                                            ]
                                                          }
                                                        },
                                                        "name": "NorthMacedonia/28025/2020",
                                                        "node_attrs": {

                                                          "author": {
                                                            "author": "Aleksandar J. Dimovski et al",
                                                            "value": "Aleksandar J. Dimovski et al"
                                                          },
                                                          "clade_membership": {
                                                            "value": "20B"
                                                          },
                                                          "country": {
                                                            "value": "Europe"
                                                          },
                                                          "div": 17,
                                                          "division": {
                                                            "value": "Europe"
                                                          },
                                                          "division_exposure": {
                                                            "value": "Europe"
                                                          },
                                                          "gisaid_epi_isl": {
                                                            "value": "EPI_ISL_943994"
                                                          },
                                                          "host": {
                                                            "value": "Human"
                                                          },
                                                          "custom_location": {
                                                            "confidence": {
                                                              "Europe": 1.0
                                                            },
                                                            "entropy": -1.000088900581841e-12,
                                                            "value": "Europe"
                                                          },
                                                          "num_date": {
                                                            "confidence": [
                                                              2020.954918032787,
                                                              2020.954918032787
                                                            ],
                                                            "value": 2020.954918032787
                                                          },
                                                          "originating_lab": {
                                                            "value": "General Hospital - Strumica"
                                                          },
                                                          "pangolin_lineage": {
                                                            "value": "B.1.1.70"
                                                          },
                                                          "recency": {
                                                            "value": "One month ago"
                                                          },
                                                          "region": {
                                                            "value": "Europe"
                                                          },
                                                          "region_exposure": {
                                                            "value": "Europe"
                                                          },

                                                          "subclade_membership": {
                                                            "value": "20B"
                                                          },
                                                          "submitting_lab": {
                                                            "value": "Research Center for Genetic Engineering and Biotechnology \"Georgi D. Efremov\u201d , Macedonian Academy of Sciences and Arts"
                                                          },
                                                          "url": "https://www.gisaid.org"
                                                        }
                                                      },
                                                      {
                                                        "branch_attrs": {
                                                          "labels": {
                                                            "aa": "N: D401Y"
                                                          },
                                                          "mutations": {
                                                            "N": [
                                                              "D401Y"
                                                            ],
                                                            "nuc": [
                                                              "C27213T",
                                                              "G29474T"
                                                            ]
                                                          }
                                                        },
                                                        "name": "NorthMacedonia/18392/2020",
                                                        "node_attrs": {

                                                          "author": {
                                                            "author": "RCGEB - MASA et al",
                                                            "value": "RCGEB - MASA et al"
                                                          },
                                                          "clade_membership": {
                                                            "value": "20B"
                                                          },
                                                          "country": {
                                                            "value": "Europe"
                                                          },
                                                          "div": 18,
                                                          "division": {
                                                            "value": "Europe"
                                                          },
                                                          "division_exposure": {
                                                            "value": "Europe"
                                                          },
                                                          "gisaid_epi_isl": {
                                                            "value": "EPI_ISL_933713"
                                                          },
                                                          "host": {
                                                            "value": "Human"
                                                          },
                                                          "custom_location": {
                                                            "confidence": {
                                                              "Europe": 1.0
                                                            },
                                                            "entropy": -1.000088900581841e-12,
                                                            "value": "Europe"
                                                          },
                                                          "num_date": {
                                                            "confidence": [
                                                              2020.8374316939892,
                                                              2020.8374316939892
                                                            ],
                                                            "value": 2020.8374316939892
                                                          },
                                                          "originating_lab": {
                                                            "value": "General Hospital - Prilep"
                                                          },
                                                          "pangolin_lineage": {
                                                            "value": "B.1.1.70"
                                                          },
                                                          "recency": {
                                                            "value": "One month ago"
                                                          },
                                                          "region": {
                                                            "value": "Europe"
                                                          },
                                                          "region_exposure": {
                                                            "value": "Europe"
                                                          },

                                                          "subclade_membership": {
                                                            "value": "20B"
                                                          },
                                                          "submitting_lab": {
                                                            "value": "Research Center for Genetic Engineering and Biotechnology \"Georgi D. Efremov\u201d , Macedonian Academy of Sciences and Arts"
                                                          },
                                                          "url": "https://www.gisaid.org"
                                                        }
                                                      },
                                                      {
                                                        "branch_attrs": {
                                                          "labels": {
                                                            "aa": "ORF1a: T1597I"
                                                          },
                                                          "mutations": {
                                                            "ORF1a": [
                                                              "T1597I"
                                                            ],
                                                            "nuc": [
                                                              "C5055T"
                                                            ]
                                                          }
                                                        },
                                                        "children": [
                                                          {
                                                            "branch_attrs": {
                                                              "labels": {
                                                                "aa": "S: C1235F"
                                                              },
                                                              "mutations": {
                                                                "S": [
                                                                  "C1235F"
                                                                ],
                                                                "nuc": [
                                                                  "G25266T"
                                                                ]
                                                              }
                                                            },
                                                            "name": "NorthMacedonia/19345/2020",
                                                            "node_attrs": {

                                                              "author": {
                                                                "author": "RCGEB - MASA et al",
                                                                "value": "RCGEB - MASA et al"
                                                              },
                                                              "clade_membership": {
                                                                "value": "20B"
                                                              },
                                                              "country": {
                                                                "value": "Europe"
                                                              },
                                                              "div": 18,
                                                              "division": {
                                                                "value": "Europe"
                                                              },
                                                              "division_exposure": {
                                                                "value": "Europe"
                                                              },
                                                              "gisaid_epi_isl": {
                                                                "value": "EPI_ISL_933775"
                                                              },
                                                              "host": {
                                                                "value": "Human"
                                                              },
                                                              "custom_location": {
                                                                "confidence": {
                                                                  "Europe": 1.0
                                                                },
                                                                "entropy": -1.000088900581841e-12,
                                                                "value": "Europe"
                                                              },
                                                              "num_date": {
                                                                "confidence": [
                                                                  2020.8456284153006,
                                                                  2020.8456284153006
                                                                ],
                                                                "value": 2020.8456284153006
                                                              },
                                                              "originating_lab": {
                                                                "value": "General Hospital - Ohrid"
                                                              },
                                                              "pangolin_lineage": {
                                                                "value": "B.1.1.70"
                                                              },
                                                              "recency": {
                                                                "value": "One month ago"
                                                              },
                                                              "region": {
                                                                "value": "Europe"
                                                              },
                                                              "region_exposure": {
                                                                "value": "Europe"
                                                              },

                                                              "subclade_membership": {
                                                                "value": "20B"
                                                              },
                                                              "submitting_lab": {
                                                                "value": "Research Center for Genetic Engineering and Biotechnology \"Georgi D. Efremov\u201d , Macedonian Academy of Sciences and Arts"
                                                              },
                                                              "url": "https://www.gisaid.org"
                                                            }
                                                          },
                                                          {
                                                            "branch_attrs": {
                                                              "labels": {
                                                                "aa": "N: D144Y; ORF1a: S318L; ORF1b: D2142Y; ORF3a: L106F, Y109C"
                                                              },
                                                              "mutations": {
                                                                "N": [
                                                                  "D144Y"
                                                                ],
                                                                "ORF1a": [
                                                                  "S318L"
                                                                ],
                                                                "ORF1b": [
                                                                  "D2142Y"
                                                                ],
                                                                "ORF3a": [
                                                                  "L106F",
                                                                  "Y109C"
                                                                ],
                                                                "nuc": [
                                                                  "C1218T",
                                                                  "G19891T",
                                                                  "C25708T",
                                                                  "A25718G",
                                                                  "G28703T"
                                                                ]
                                                              }
                                                            },
                                                            "name": "NorthMacedonia/33156/2021",
                                                            "node_attrs": {

                                                              "author": {
                                                                "author": "Aleksandar J. Dimovski et al",
                                                                "value": "Aleksandar J. Dimovski et al"
                                                              },
                                                              "clade_membership": {
                                                                "value": "20B"
                                                              },
                                                              "country": {
                                                                "value": "Europe"
                                                              },
                                                              "div": 22,
                                                              "division": {
                                                                "value": "Europe"
                                                              },
                                                              "division_exposure": {
                                                                "value": "Europe"
                                                              },
                                                              "gisaid_epi_isl": {
                                                                "value": "EPI_ISL_1018218"
                                                              },
                                                              "host": {
                                                                "value": "Human"
                                                              },
                                                              "custom_location": {
                                                                "confidence": {
                                                                  "Europe": 1.0
                                                                },
                                                                "entropy": -1.000088900581841e-12,
                                                                "value": "Europe"
                                                              },
                                                              "num_date": {
                                                                "confidence": [
                                                                  2021.0863013698631,
                                                                  2021.0863013698631
                                                                ],
                                                                "value": 2021.0863013698631
                                                              },
                                                              "originating_lab": {
                                                                "value": "General Hospital - Struga"
                                                              },
                                                              "pangolin_lineage": {
                                                                "value": "B.1.1.70"
                                                              },
                                                              "recency": {
                                                                "value": "One month ago"
                                                              },
                                                              "region": {
                                                                "value": "Europe"
                                                              },
                                                              "region_exposure": {
                                                                "value": "Europe"
                                                              },

                                                              "subclade_membership": {
                                                                "value": "20B"
                                                              },
                                                              "submitting_lab": {
                                                                "value": "Research Center for Genetic Engineering and Biotechnology \"Georgi D. Efremov\u201d , Macedonian Academy of Sciences and Arts"
                                                              },
                                                              "url": "https://www.gisaid.org"
                                                            }
                                                          }
                                                        ],
                                                        "name": "NODE_0002767",
                                                        "node_attrs": {
                                                          "clade_membership": {
                                                            "value": "20B"
                                                          },
                                                          "div": 17,
                                                          "custom_location": {
                                                            "confidence": {
                                                              "Asia": 0.0027712436950155113,
                                                              "Europe": 0.9943738577309715,
                                                              "South America": 0.0017275019983926585
                                                            },
                                                            "entropy": 0.0414781682056252,
                                                            "value": "Europe"
                                                          },
                                                          "num_date": {
                                                            "confidence": [
                                                              2020.7887926122935,
                                                              2020.842432637564
                                                            ],
                                                            "value": 2020.8261248012793
                                                          },
                                                          "subclade_membership": {
                                                            "value": "20B"
                                                          }
                                                        }
                                                      }
                                                    ],
                                                    "name": "NODE_0002765",
                                                    "node_attrs": {
                                                      "clade_membership": {
                                                        "value": "20B"
                                                      },
                                                      "div": 16,
                                                      "custom_location": {
                                                        "confidence": {
                                                          "Europe": 0.9986719435978013
                                                        },
                                                        "entropy": 0.011438907011650328,
                                                        "value": "Europe"
                                                      },
                                                      "num_date": {
                                                        "confidence": [
                                                          2020.7346732711405,
                                                          2020.8189614373957
                                                        ],
                                                        "value": 2020.7878342467088
                                                      },
                                                      "subclade_membership": {
                                                        "value": "20B"
                                                      }
                                                    }
                                                  },
                                                  {
                                                    "branch_attrs": {
                                                      "mutations": {
                                                        "nuc": [
                                                          "C15720T"
                                                        ]
                                                      }
                                                    },
                                                    "children": [
                                                      {
                                                        "branch_attrs": {
                                                          "labels": {
                                                            "aa": "M: V60L"
                                                          },
                                                          "mutations": {
                                                            "M": [
                                                              "V60L"
                                                            ],
                                                            "nuc": [
                                                              "G26700T"
                                                            ]
                                                          }
                                                        },
                                                        "children": [
                                                          {
                                                            "branch_attrs": {
                                                              "labels": {
                                                                "aa": "ORF1b: G35V, P2531S; S: A1078V"
                                                              },
                                                              "mutations": {
                                                                "ORF1b": [
                                                                  "G35V",
                                                                  "P2531S"
                                                                ],
                                                                "S": [
                                                                  "A1078V"
                                                                ],
                                                                "nuc": [
                                                                  "G13571T",
                                                                  "C21058T",
                                                                  "C24795T"
                                                                ]
                                                              }
                                                            },
                                                            "name": "Slovakia/UKBA-209/2020",
                                                            "node_attrs": {

                                                              "author": {
                                                                "author": "Bro\u0148a Brejov\u00e1 et al",
                                                                "value": "Bro\u0148a Brejov\u00e1 et al"
                                                              },
                                                              "clade_membership": {
                                                                "value": "20B"
                                                              },
                                                              "country": {
                                                                "value": "Europe"
                                                              },
                                                              "div": 16,
                                                              "division": {
                                                                "value": "Europe"
                                                              },
                                                              "division_exposure": {
                                                                "value": "Europe"
                                                              },
                                                              "gisaid_epi_isl": {
                                                                "value": "EPI_ISL_577740"
                                                              },
                                                              "host": {
                                                                "value": "Human"
                                                              },
                                                              "custom_location": {
                                                                "confidence": {
                                                                  "Europe": 0.9999999999999999
                                                                },
                                                                "entropy": -9.99866855976916e-13,
                                                                "value": "Europe"
                                                              },
                                                              "num_date": {
                                                                "confidence": [
                                                                  2020.4959016393443,
                                                                  2020.4959016393443
                                                                ],
                                                                "value": 2020.4959016393443
                                                              },
                                                              "originating_lab": {
                                                                "value": "Institute of Virology, Biomedical Research Center of the Slovak Academy of Sciences, Bratislava"
                                                              },
                                                              "pangolin_lineage": {
                                                                "value": "B.1.1.70"
                                                              },
                                                              "recency": {
                                                                "value": "Older"
                                                              },
                                                              "region": {
                                                                "value": "Europe"
                                                              },
                                                              "region_exposure": {
                                                                "value": "Europe"
                                                              },

                                                              "subclade_membership": {
                                                                "value": "20B"
                                                              },
                                                              "submitting_lab": {
                                                                "value": "Faculty of Natural Sciences, Comenius University, Bratislava"
                                                              },
                                                              "url": "https://www.gisaid.org"
                                                            }
                                                          },
                                                          {
                                                            "branch_attrs": {
                                                              "labels": {
                                                                "aa": "M: A81S; ORF1a: P1786L, T2495I; ORF3a: W149C"
                                                              },
                                                              "mutations": {
                                                                "M": [
                                                                  "A81S"
                                                                ],
                                                                "ORF1a": [
                                                                  "P1786L",
                                                                  "T2495I"
                                                                ],
                                                                "ORF3a": [
                                                                  "W149C"
                                                                ],
                                                                "nuc": [
                                                                  "T868C",
                                                                  "A1819G",
                                                                  "C5622T",
                                                                  "C6347T",
                                                                  "C7749T",
                                                                  "C18555T",
                                                                  "A22171T",
                                                                  "G25839T",
                                                                  "G26763T"
                                                                ]
                                                              }
                                                            },
                                                            "name": "BosniaandHerzegovina/VFS-UNSA-LMGFI008/2020",
                                                            "node_attrs": {

                                                              "author": {
                                                                "author": "Goleti\u0107 T. et al",
                                                                "value": "Goleti\u0107 T. et al"
                                                              },
                                                              "clade_membership": {
                                                                "value": "20B"
                                                              },
                                                              "country": {
                                                                "value": "Europe"
                                                              },
                                                              "div": 22,
                                                              "division": {
                                                                "value": "Europe"
                                                              },
                                                              "division_exposure": {
                                                                "value": "Europe"
                                                              },
                                                              "gisaid_epi_isl": {
                                                                "value": "EPI_ISL_955151"
                                                              },
                                                              "host": {
                                                                "value": "Human"
                                                              },
                                                              "custom_location": {
                                                                "confidence": {
                                                                  "Europe": 0.9999999999999999
                                                                },
                                                                "entropy": -9.99866855976916e-13,
                                                                "value": "Europe"
                                                              },
                                                              "num_date": {
                                                                "confidence": [
                                                                  2020.8237704918033,
                                                                  2020.8237704918033
                                                                ],
                                                                "value": 2020.8237704918033
                                                              },
                                                              "originating_lab": {
                                                                "value": "University of Sarajevo, Veterinary Faculty, Laboratory for Molecular Diagnostic and Research Laboratory"
                                                              },
                                                              "pangolin_lineage": {
                                                                "value": "B.1.1.70"
                                                              },
                                                              "recency": {
                                                                "value": "One month ago"
                                                              },
                                                              "region": {
                                                                "value": "Europe"
                                                              },
                                                              "region_exposure": {
                                                                "value": "Europe"
                                                              },

                                                              "subclade_membership": {
                                                                "value": "20B"
                                                              },
                                                              "submitting_lab": {
                                                                "value": "University of Sarajevo, Veterinary Faculty, Laboratory for Molecular Diagnostic and Research Laboratory"
                                                              },
                                                              "url": "https://www.gisaid.org"
                                                            }
                                                          },
                                                          {
                                                            "branch_attrs": {
                                                              "labels": {
                                                                "aa": "ORF1a: I2501T"
                                                              },
                                                              "mutations": {
                                                                "ORF1a": [
                                                                  "I2501T"
                                                                ],
                                                                "nuc": [
                                                                  "T7767C",
                                                                  "C15240T"
                                                                ]
                                                              }
                                                            },
                                                            "name": "BosniaandHerzegovina/VFS-UNSA-LMGFI003/2020",
                                                            "node_attrs": {

                                                              "author": {
                                                                "author": "Goleti\u0107 T. et al",
                                                                "value": "Goleti\u0107 T. et al"
                                                              },
                                                              "clade_membership": {
                                                                "value": "20B"
                                                              },
                                                              "country": {
                                                                "value": "Europe"
                                                              },
                                                              "div": 15,
                                                              "division": {
                                                                "value": "Europe"
                                                              },
                                                              "division_exposure": {
                                                                "value": "Europe"
                                                              },
                                                              "gisaid_epi_isl": {
                                                                "value": "EPI_ISL_955142"
                                                              },
                                                              "host": {
                                                                "value": "Human"
                                                              },
                                                              "custom_location": {
                                                                "confidence": {
                                                                  "Europe": 0.9999999999999999
                                                                },
                                                                "entropy": -9.99866855976916e-13,
                                                                "value": "Europe"
                                                              },
                                                              "num_date": {
                                                                "confidence": [
                                                                  2020.5368852459017,
                                                                  2020.5368852459017
                                                                ],
                                                                "value": 2020.5368852459017
                                                              },
                                                              "originating_lab": {
                                                                "value": "University of Sarajevo, Veterinary Faculty, Laboratory for Molecular Diagnostic and Research Laboratory"
                                                              },
                                                              "pangolin_lineage": {
                                                                "value": "B.1.1.70"
                                                              },
                                                              "recency": {
                                                                "value": "One month ago"
                                                              },
                                                              "region": {
                                                                "value": "Europe"
                                                              },
                                                              "region_exposure": {
                                                                "value": "Europe"
                                                              },

                                                              "subclade_membership": {
                                                                "value": "20B"
                                                              },
                                                              "submitting_lab": {
                                                                "value": "University of Sarajevo, Veterinary Faculty, Laboratory for Molecular Diagnostic and Research Laboratory"
                                                              },
                                                              "url": "https://www.gisaid.org"
                                                            }
                                                          }
                                                        ],
                                                        "name": "NODE_0002769",
                                                        "node_attrs": {
                                                          "clade_membership": {
                                                            "value": "20B"
                                                          },
                                                          "div": 13,
                                                          "custom_location": {
                                                            "confidence": {
                                                              "Europe": 0.9991513807048004
                                                            },
                                                            "entropy": 0.007708913862451023,
                                                            "value": "Europe"
                                                          },
                                                          "num_date": {
                                                            "confidence": [
                                                              2020.3788100417503,
                                                              2020.492991939482
                                                            ],
                                                            "value": 2020.4515956800633
                                                          },
                                                          "subclade_membership": {
                                                            "value": "20B"
                                                          }
                                                        }
                                                      },
                                                      {
                                                        "branch_attrs": {
                                                          "labels": {
                                                            "aa": "ORF1a: A486V"
                                                          },
                                                          "mutations": {
                                                            "ORF1a": [
                                                              "A486V"
                                                            ],
                                                            "nuc": [
                                                              "C1722T"
                                                            ]
                                                          }
                                                        },
                                                        "children": [
                                                          {
                                                            "branch_attrs": {
                                                              "labels": {
                                                                "aa": "N: V72I; S: K1045R"
                                                              },
                                                              "mutations": {
                                                                "N": [
                                                                  "V72I"
                                                                ],
                                                                "S": [
                                                                  "K1045R"
                                                                ],
                                                                "nuc": [
                                                                  "A24696G",
                                                                  "G28487A"
                                                                ]
                                                              }
                                                            },
                                                            "name": "Croatia/Zagreb-14/2020",
                                                            "node_attrs": {

                                                              "author": {
                                                                "author": "Robert Belu\u017ei\u0107 et al",
                                                                "value": "Robert Belu\u017ei\u0107 et al"
                                                              },
                                                              "clade_membership": {
                                                                "value": "20B"
                                                              },
                                                              "country": {
                                                                "value": "Europe"
                                                              },
                                                              "div": 15,
                                                              "division": {
                                                                "value": "Europe"
                                                              },
                                                              "division_exposure": {
                                                                "value": "Europe"
                                                              },
                                                              "gisaid_epi_isl": {
                                                                "value": "EPI_ISL_710555"
                                                              },
                                                              "host": {
                                                                "value": "Human"
                                                              },
                                                              "custom_location": {
                                                                "confidence": {
                                                                  "Europe": 1.0
                                                                },
                                                                "entropy": -1.000088900581841e-12,
                                                                "value": "Europe"
                                                              },
                                                              "num_date": {
                                                                "confidence": [
                                                                  2020.627049180328,
                                                                  2020.627049180328
                                                                ],
                                                                "value": 2020.627049180328
                                                              },
                                                              "originating_lab": {
                                                                "value": "University Hospital Dubrava"
                                                              },
                                                              "pangolin_lineage": {
                                                                "value": "B.1.1.70"
                                                              },
                                                              "recency": {
                                                                "value": "Older"
                                                              },
                                                              "region": {
                                                                "value": "Europe"
                                                              },
                                                              "region_exposure": {
                                                                "value": "Europe"
                                                              },

                                                              "subclade_membership": {
                                                                "value": "20B"
                                                              },
                                                              "submitting_lab": {
                                                                "value": "Ru\u0111er Bo\u0161kovic Institute; Forensic Science Centre Ivan Vu\u010deti\u0107; University of Zagreb Faculty of Science"
                                                              },
                                                              "url": "https://www.gisaid.org"
                                                            }
                                                          },
                                                          {
                                                            "branch_attrs": {
                                                              "mutations": {}
                                                            },
                                                            "children": [
                                                              {
                                                                "branch_attrs": {
                                                                  "labels": {
                                                                    "aa": "N: K203R, R204G; ORF6: T21I"
                                                                  },
                                                                  "mutations": {
                                                                    "N": [
                                                                      "K203R",
                                                                      "R204G"
                                                                    ],
                                                                    "ORF6": [
                                                                      "T21I"
                                                                    ],
                                                                    "nuc": [
                                                                      "C27263T",
                                                                      "C28759T",
                                                                      "A28881G",
                                                                      "A28882G",
                                                                      "C28883G"
                                                                    ]
                                                                  }
                                                                },
                                                                "name": "Croatia/Zagreb-8/2020",
                                                                "node_attrs": {

                                                                  "author": {
                                                                    "author": "Robert Belu\u017ei\u0107 et al",
                                                                    "value": "Robert Belu\u017ei\u0107 et al"
                                                                  },
                                                                  "clade_membership": {
                                                                    "value": "20B"
                                                                  },
                                                                  "country": {
                                                                    "value": "Europe"
                                                                  },
                                                                  "div": 18,
                                                                  "division": {
                                                                    "value": "Europe"
                                                                  },
                                                                  "division_exposure": {
                                                                    "value": "Europe"
                                                                  },
                                                                  "gisaid_epi_isl": {
                                                                    "value": "EPI_ISL_710572"
                                                                  },
                                                                  "host": {
                                                                    "value": "Human"
                                                                  },
                                                                  "custom_location": {
                                                                    "confidence": {
                                                                      "Europe": 1.0
                                                                    },
                                                                    "entropy": -1.000088900581841e-12,
                                                                    "value": "Europe"
                                                                  },
                                                                  "num_date": {
                                                                    "confidence": [
                                                                      2020.7581967213114,
                                                                      2020.7581967213114
                                                                    ],
                                                                    "value": 2020.7581967213114
                                                                  },
                                                                  "originating_lab": {
                                                                    "value": "University Hospital Dubrava"
                                                                  },
                                                                  "pangolin_lineage": {
                                                                    "value": "B.1"
                                                                  },
                                                                  "recency": {
                                                                    "value": "Older"
                                                                  },
                                                                  "region": {
                                                                    "value": "Europe"
                                                                  },
                                                                  "region_exposure": {
                                                                    "value": "Europe"
                                                                  },

                                                                  "subclade_membership": {
                                                                    "value": "20B"
                                                                  },
                                                                  "submitting_lab": {
                                                                    "value": "Ru\u0111er Bo\u0161kovic Institute; Forensic Science Centre Ivan Vu\u010deti\u0107; University of Zagreb Faculty of Science"
                                                                  },
                                                                  "url": "https://www.gisaid.org"
                                                                }
                                                              },
                                                              {
                                                                "branch_attrs": {
                                                                  "labels": {
                                                                    "aa": "ORF1a: T350I"
                                                                  },
                                                                  "mutations": {
                                                                    "ORF1a": [
                                                                      "T350I"
                                                                    ],
                                                                    "nuc": [
                                                                      "C1314T"
                                                                    ]
                                                                  }
                                                                },
                                                                "children": [
                                                                  {
                                                                    "branch_attrs": {
                                                                      "mutations": {}
                                                                    },
                                                                    "name": "Austria/CeMM1850/2020",
                                                                    "node_attrs": {

                                                                      "author": {
                                                                        "author": "Lukas Endler et al",
                                                                        "value": "Lukas Endler et al"
                                                                      },
                                                                      "clade_membership": {
                                                                        "value": "20B"
                                                                      },
                                                                      "country": {
                                                                        "value": "Europe"
                                                                      },
                                                                      "div": 14,
                                                                      "division": {
                                                                        "value": "Europe"
                                                                      },
                                                                      "division_exposure": {
                                                                        "value": "Europe"
                                                                      },
                                                                      "gisaid_epi_isl": {
                                                                        "value": "EPI_ISL_853977"
                                                                      },
                                                                      "host": {
                                                                        "value": "Human"
                                                                      },
                                                                      "custom_location": {
                                                                        "confidence": {
                                                                          "Europe": 0.9999999999999999
                                                                        },
                                                                        "entropy": -9.99866855976916e-13,
                                                                        "value": "Europe"
                                                                      },
                                                                      "num_date": {
                                                                        "confidence": [
                                                                          2020.714480874317,
                                                                          2020.714480874317
                                                                        ],
                                                                        "value": 2020.714480874317
                                                                      },
                                                                      "originating_lab": {
                                                                        "value": "Austrian Agency for Health and Food Safety (AGES)"
                                                                      },
                                                                      "pangolin_lineage": {
                                                                        "value": "B.1.1.70"
                                                                      },
                                                                      "recency": {
                                                                        "value": "Older"
                                                                      },
                                                                      "region": {
                                                                        "value": "Europe"
                                                                      },
                                                                      "region_exposure": {
                                                                        "value": "Europe"
                                                                      },

                                                                      "subclade_membership": {
                                                                        "value": "20B"
                                                                      },
                                                                      "submitting_lab": {
                                                                        "value": "Bergthaler laboratory, CeMM Research Center for Molecular Medicine of the Austrian Academy of Sciences"
                                                                      },
                                                                      "url": "https://www.gisaid.org"
                                                                    }
                                                                  },
                                                                  {
                                                                    "branch_attrs": {
                                                                      "labels": {
                                                                        "aa": "ORF1a: S443X, E444-, G445X, D2037E, K2497N"
                                                                      },
                                                                      "mutations": {
                                                                        "ORF1a": [
                                                                          "S443X",
                                                                          "E444-",
                                                                          "G445X",
                                                                          "D2037E",
                                                                          "K2497N"
                                                                        ],
                                                                        "nuc": [
                                                                          "C1594-",
                                                                          "G1595-",
                                                                          "A1596-",
                                                                          "A1597-",
                                                                          "G1598-",
                                                                          "G1599-",
                                                                          "T6376G",
                                                                          "G7756T",
                                                                          "C17470T",
                                                                          "T17505C",
                                                                          "T27216A"
                                                                        ]
                                                                      }
                                                                    },
                                                                    "name": "Austria/CeMM1550/2020",
                                                                    "node_attrs": {

                                                                      "author": {
                                                                        "author": "Lukas Endler et al",
                                                                        "value": "Lukas Endler et al"
                                                                      },
                                                                      "clade_membership": {
                                                                        "value": "20B"
                                                                      },
                                                                      "country": {
                                                                        "value": "Europe"
                                                                      },
                                                                      "div": 19,
                                                                      "division": {
                                                                        "value": "Europe"
                                                                      },
                                                                      "division_exposure": {
                                                                        "value": "Europe"
                                                                      },
                                                                      "gisaid_epi_isl": {
                                                                        "value": "EPI_ISL_854277"
                                                                      },
                                                                      "host": {
                                                                        "value": "Human"
                                                                      },
                                                                      "custom_location": {
                                                                        "confidence": {
                                                                          "Europe": 0.9999999999999999
                                                                        },
                                                                        "entropy": -9.99866855976916e-13,
                                                                        "value": "Europe"
                                                                      },
                                                                      "num_date": {
                                                                        "confidence": [
                                                                          2020.8237704918033,
                                                                          2020.8237704918033
                                                                        ],
                                                                        "value": 2020.8237704918033
                                                                      },
                                                                      "originating_lab": {
                                                                        "value": "Austrian Agency for Health and Food Safety (AGES)"
                                                                      },
                                                                      "pangolin_lineage": {
                                                                        "value": "B.1.1.70"
                                                                      },
                                                                      "recency": {
                                                                        "value": "Older"
                                                                      },
                                                                      "region": {
                                                                        "value": "Europe"
                                                                      },
                                                                      "region_exposure": {
                                                                        "value": "Europe"
                                                                      },
                                                                      "subclade_membership": {
                                                                        "value": "20B"
                                                                      },
                                                                      "submitting_lab": {
                                                                        "value": "Bergthaler laboratory, CeMM Research Center for Molecular Medicine of the Austrian Academy of Sciences"
                                                                      },
                                                                      "url": "https://www.gisaid.org"
                                                                    }
                                                                  }
                                                                ],
                                                                "name": "NODE_0002773",
                                                                "node_attrs": {
                                                                  "clade_membership": {
                                                                    "value": "20B"
                                                                  },
                                                                  "div": 14,
                                                                  "custom_location": {
                                                                    "confidence": {
                                                                      "Asia": 0.0032242403997669255,
                                                                      "Europe": 0.9935792786802325,
                                                                      "South America": 0.0019439179097583848
                                                                    },
                                                                    "entropy": 0.04639950349751789,
                                                                    "value": "Europe"
                                                                  },
                                                                  "num_date": {
                                                                    "confidence": [
                                                                      2020.4951235956837,
                                                                      2020.714480874317
                                                                    ],
                                                                    "value": 2020.7077386443325
                                                                  },
                                                                  "subclade_membership": {
                                                                    "value": "20B"
                                                                  }
                                                                }
                                                              }
                                                            ],
                                                            "name": "NODE_0001805",
                                                            "node_attrs": {
                                                              "clade_membership": {
                                                                "value": "20B"
                                                              },
                                                              "div": 13,
                                                              "custom_location": {
                                                                "confidence": {
                                                                  "Asia": 0.0037814309348715215,
                                                                  "Europe": 0.9925588582851296,
                                                                  "South America": 0.0022650238804944583
                                                                },
                                                                "entropy": 0.052563237334198536,
                                                                "value": "Europe"
                                                              },
                                                              "num_date": {
                                                                "confidence": [
                                                                  2020.3928525393083,
                                                                  2020.6410806061053
                                                                ],
                                                                "value": 2020.5906024416988
                                                              },
                                                              "subclade_membership": {
                                                                "value": "20B"
                                                              }
                                                            }
                                                          }
                                                        ],
                                                        "name": "NODE_0002771",
                                                        "node_attrs": {
                                                          "clade_membership": {
                                                            "value": "20B"
                                                          },
                                                          "div": 13,
                                                          "custom_location": {
                                                            "confidence": {
                                                              "Asia": 0.003969922487811108,
                                                              "Europe": 0.9920129658551909,
                                                              "South America": 0.0025798758102206307
                                                            },
                                                            "entropy": 0.05581258021895147,
                                                            "value": "Europe"
                                                          },
                                                          "num_date": {
                                                            "confidence": [
                                                              2020.3915155208133,
                                                              2020.6198390935774
                                                            ],
                                                            "value": 2020.546122720317
                                                          },
                                                          "subclade_membership": {
                                                            "value": "20B"
                                                          }
                                                        }
                                                      }
                                                    ],
                                                    "name": "NODE_0002768",
                                                    "node_attrs": {
                                                      "clade_membership": {
                                                        "value": "20B"
                                                      },
                                                      "div": 12,
                                                      "custom_location": {
                                                        "confidence": {
                                                          "Africa": 0.001098794789358264,
                                                          "Asia": 0.004493086649365948,
                                                          "Europe": 0.9893000610213445,
                                                          "South America": 0.0046043429566900735
                                                        },
                                                        "entropy": 0.07127772896245667,
                                                        "value": "Europe"
                                                      },
                                                      "num_date": {
                                                        "confidence": [
                                                          2020.3259936395557,
                                                          2020.485042720413
                                                        ],
                                                        "value": 2020.4261713580938
                                                      },
                                                      "subclade_membership": {
                                                        "value": "20B"
                                                      }
                                                    }
                                                  }
                                                ],
                                                "name": "NODE_0001799",
                                                "node_attrs": {
                                                  "clade_membership": {
                                                    "value": "20B"
                                                  },
                                                  "div": 11,
                                                  "custom_location": {
                                                    "confidence": {
                                                      "Africa": 0.0016223146638486379,
                                                      "Asia": 0.006302095887281221,
                                                      "Europe": 0.9722291559072828,
                                                      "South America": 0.019042892942148712
                                                    },
                                                    "entropy": 0.15134288998313056,
                                                    "value": "Europe"
                                                  },
                                                  "num_date": {
                                                    "confidence": [
                                                      2020.2552460661361,
                                                      2020.4716616112473
                                                    ],
                                                    "value": 2020.3809000492151
                                                  },
                                                  "subclade_membership": {
                                                    "value": "20B"
                                                  }
                                                }
                                              }
                                            ],
                                            "name": "NODE_0002763",
                                            "node_attrs": {
                                              "clade_membership": {
                                                "value": "20B"
                                              },
                                              "div": 11,
                                              "custom_location": {
                                                "confidence": {
                                                  "Africa": 0.0035930253054804358,
                                                  "Asia": 0.0115504599224647,
                                                  "Europe": 0.8582026975513636,
                                                  "South America": 0.12445989765237103
                                                },
                                                "entropy": 0.47716696368901435,
                                                "value": "Europe"
                                              },
                                              "num_date": {
                                                "confidence": [
                                                  2020.244605069475,
                                                  2020.4747243140575
                                                ],
                                                "value": 2020.336286298998
                                              },
                                              "subclade_membership": {
                                                "value": "20B"
                                              }
                                            }
                                          }
                                        ],
                                        "name": "NODE_0001797",
                                        "node_attrs": {
                                          "clade_membership": {
                                            "value": "20B"
                                          },
                                          "div": 8,
                                          "custom_location": {
                                            "confidence": {
                                              "Africa": 0.0016323139611406918,
                                              "Asia": 0.004368572266959949,
                                              "Europe": 0.07824268281065808,
                                              "South America": 0.9141717357342775
                                            },
                                            "entropy": 0.3270467616719797,
                                            "value": "South America"
                                          },
                                          "num_date": {
                                            "confidence": [
                                              2020.1822034149257,
                                              2020.198087431694
                                            ],
                                            "value": 2020.198087431694
                                          },
                                          "subclade_membership": {
                                            "value": "20B"
                                          }
                                        }
                                      }
                                    ],
                                    "name": "NODE_0001784",
                                    "node_attrs": {
                                      "clade_membership": {
                                        "value": "20B"
                                      },
                                      "div": 8,
                                      "custom_location": {
                                        "confidence": {
                                          "Europe": 0.009525004724806132,
                                          "South America": 0.988757083521108
                                        },
                                        "entropy": 0.06854590214203782,
                                        "value": "South America"
                                      },
                                      "num_date": {
                                        "confidence": [
                                          2020.1664571274046,
                                          2020.1960304801732
                                        ],
                                        "value": 2020.183236154191
                                      },
                                      "subclade_membership": {
                                        "value": "20B"
                                      }
                                    }
                                  }
                                ],
                                "name": "NODE_0001783",
                                "node_attrs": {
                                  "clade_membership": {
                                    "value": "20B"
                                  },
                                  "div": 8,
                                  "custom_location": {
                                    "confidence": {
                                      "Europe": 0.0032242454049644965,
                                      "South America": 0.9959842393810513
                                    },
                                    "entropy": 0.029192504800957125,
                                    "value": "South America"
                                  },
                                  "num_date": {
                                    "confidence": [
                                      2020.1440860562973,
                                      2020.1901603240326
                                    ],
                                    "value": 2020.1621169277707
                                  },
                                  "subclade_membership": {
                                    "value": "20B"
                                  }
                                }
                              }
                            ],
                            "name": "NODE_0002747",
                            "node_attrs": {
                              "clade_membership": {
                                "value": "20B"
                              },
                              "div": 8,
                              "custom_location": {
                                "confidence": {
                                  "Europe": 0.010796284435109962,
                                  "South America": 0.9890558913017379
                                },
                                "entropy": 0.06115523379599257,
                                "value": "South America"
                              },
                              "num_date": {
                                "confidence": [
                                  2020.1469568904627,
                                  2020.1516393442623
                                ],
                                "value": 2020.1516393442623
                              },
                              "subclade_membership": {
                                "value": "20B"
                              }
                            }
                          },
                          {
                            "branch_attrs": {
                              "mutations": {
                                "nuc": [
                                  "T19839C"
                                ]
                              }
                            },
                            "children": [
                              {
                                "branch_attrs": {
                                  "mutations": {}
                                },
                                "name": "Switzerland/BL-UHB-BS-42169471/2020",
                                "node_attrs": {

                                  "author": {
                                    "author": "Hirsch et al",
                                    "value": "Hirsch et al"
                                  },
                                  "clade_membership": {
                                    "value": "20B"
                                  },
                                  "country": {
                                    "value": "Europe"
                                  },
                                  "div": 8,
                                  "division": {
                                    "value": "Europe"
                                  },
                                  "division_exposure": {
                                    "value": "Europe"
                                  },
                                  "gisaid_epi_isl": {
                                    "value": "EPI_ISL_418273"
                                  },
                                  "host": {
                                    "value": "Human"
                                  },
                                  "custom_location": {
                                    "confidence": {
                                      "Europe": 1.0
                                    },
                                    "entropy": -1.000088900581841e-12,
                                    "value": "Europe"
                                  },
                                  "num_date": {
                                    "confidence": [
                                      2020.1598360655737,
                                      2020.1598360655737
                                    ],
                                    "value": 2020.1598360655737
                                  },
                                  "originating_lab": {
                                    "value": "University Hospital Basel, Clinical Virology"
                                  },
                                  "pangolin_lineage": {
                                    "value": "B.1"
                                  },
                                  "recency": {
                                    "value": "Older"
                                  },
                                  "region": {
                                    "value": "Europe"
                                  },
                                  "region_exposure": {
                                    "value": "Europe"
                                  },

                                  "subclade_membership": {
                                    "value": "20B"
                                  },
                                  "submitting_lab": {
                                    "value": "University Hospital Basel, Labormedizin"
                                  },
                                  "url": "https://www.gisaid.org"
                                }
                              },
                              {
                                "branch_attrs": {
                                  "mutations": {}
                                },
                                "children": [
                                  {
                                    "branch_attrs": {
                                      "mutations": {
                                        "nuc": [
                                          "C26681T"
                                        ]
                                      }
                                    },
                                    "children": [
                                      {
                                        "branch_attrs": {
                                          "labels": {
                                            "aa": "ORF1b: H66Y"
                                          },
                                          "mutations": {
                                            "ORF1b": [
                                              "H66Y"
                                            ],
                                            "nuc": [
                                              "C13663T",
                                              "C26058T"
                                            ]
                                          }
                                        },
                                        "name": "Botswana/BOT2855/2020",
                                        "node_attrs": {
                                          "author": {
                                            "author": "Kefentse Arnold Tumedi et al",
                                            "value": "Kefentse Arnold Tumedi et al"
                                          },
                                          "clade_membership": {
                                            "value": "20B"
                                          },
                                          "country": {
                                            "value": "Africa"
                                          },
                                          "div": 11,
                                          "division": {
                                            "value": "Africa"
                                          },
                                          "division_exposure": {
                                            "value": "Africa"
                                          },
                                          "gisaid_epi_isl": {
                                            "value": "EPI_ISL_560389"
                                          },
                                          "host": {
                                            "value": "Human"
                                          },
                                          "custom_location": {
                                            "confidence": {
                                              "Africa": 1.0
                                            },
                                            "entropy": -1.000088900581841e-12,
                                            "value": "Africa"
                                          },
                                          "num_date": {
                                            "confidence": [
                                              2020.285519125683,
                                              2020.285519125683
                                            ],
                                            "value": 2020.285519125683
                                          },
                                          "originating_lab": {
                                            "value": "National Health Laboratory"
                                          },
                                          "pangolin_lineage": {
                                            "value": "B.1.1.220"
                                          },
                                          "recency": {
                                            "value": "Older"
                                          },
                                          "region": {
                                            "value": "Africa"
                                          },
                                          "region_exposure": {
                                            "value": "Africa"
                                          },
                                          "subclade_membership": {
                                            "value": "20B"
                                          },
                                          "submitting_lab": {
                                            "value": "Botswana Institute for Technology Research and Innovation"
                                          },
                                          "url": "https://www.gisaid.org"
                                        }
                                      },
                                      {
                                        "branch_attrs": {
                                          "labels": {
                                            "aa": "ORF1a: L747H, P927L; ORF1b: P1325S; S: V143X, Y144X, *1274X"
                                          },
                                          "mutations": {
                                            "ORF1a": [
                                              "L747H",
                                              "P927L"
                                            ],
                                            "ORF1b": [
                                              "P1325S"
                                            ],
                                            "S": [
                                              "V143X",
                                              "Y144X",
                                              "*1274X"
                                            ],
                                            "nuc": [
                                              "T2505A",
                                              "C3045T",
                                              "C17440T",
                                              "T21991-",
                                              "T21992-",
                                              "A21993-",
                                              "A27200G",
                                              "A28272G"
                                            ]
                                          }
                                        },
                                        "name": "Russia/MOS-CRIE-4906308/2020",
                                        "node_attrs": {

                                          "author": {
                                            "author": "Samoilov AE et al",
                                            "value": "Samoilov AE et al"
                                          },
                                          "clade_membership": {
                                            "value": "20B"
                                          },
                                          "country": {
                                            "value": "Europe"
                                          },
                                          "div": 14,
                                          "division": {
                                            "value": "Europe"
                                          },
                                          "division_exposure": {
                                            "value": "Europe"
                                          },
                                          "gisaid_epi_isl": {
                                            "value": "EPI_ISL_660433"
                                          },
                                          "host": {
                                            "value": "Human"
                                          },
                                          "custom_location": {
                                            "confidence": {
                                              "Europe": 1.0
                                            },
                                            "entropy": -1.000088900581841e-12,
                                            "value": "Europe"
                                          },
                                          "num_date": {
                                            "confidence": [
                                              2020.5368852459017,
                                              2020.5368852459017
                                            ],
                                            "value": 2020.5368852459017
                                          },
                                          "originating_lab": {
                                            "value": "Molecular diagnostic laboratory of Federal Budget Institution of Science \"Central Research Institute of Epidemiology\" of The Federal Service on Customers' Rights Protection and Human Well-being Surveillance"
                                          },
                                          "pangolin_lineage": {
                                            "value": "B.1"
                                          },
                                          "recency": {
                                            "value": "Older"
                                          },
                                          "region": {
                                            "value": "Europe"
                                          },
                                          "region_exposure": {
                                            "value": "Europe"
                                          },

                                          "subclade_membership": {
                                            "value": "20B"
                                          },
                                          "submitting_lab": {
                                            "value": "Group of Genomics and Postgenomic Technologies of Central Research Institute of Epidemilology"
                                          },
                                          "url": "https://www.gisaid.org"
                                        }
                                      }
                                    ],
                                    "name": "NODE_0002822",
                                    "node_attrs": {
                                      "clade_membership": {
                                        "value": "20B"
                                      },
                                      "div": 9,
                                      "custom_location": {
                                        "confidence": {
                                          "Africa": 0.216415786411397,
                                          "Asia": 0.01696315003943093,
                                          "Europe": 0.5634078942793952,
                                          "South America": 0.20067540948090815
                                        },
                                        "entropy": 1.0628520908373678,
                                        "value": "Europe"
                                      },
                                      "num_date": {
                                        "confidence": [
                                          2020.19498384062,
                                          2020.263621122189
                                        ],
                                        "value": 2020.2258962440956
                                      },
                                      "subclade_membership": {
                                        "value": "20B"
                                      }
                                    }
                                  },
                                  {
                                    "branch_attrs": {
                                      "mutations": {}
                                    },
                                    "children": [
                                      {
                                        "branch_attrs": {
                                          "mutations": {}
                                        },
                                        "name": "Colombia/DC-INS-78390/2020",
                                        "node_attrs": {
                                          "author": {
                                            "author": "Marcela Mercado-Reyes et al",
                                            "paper_url": "https://dx.doi.org/10.1101/2020.06.02.20120782",
                                            "title": "Substitutions in Spike and Nucleocapsid proteins of SARS-CoV-2 circulating in Colombia",
                                            "value": "Marcela Mercado-Reyes et al"
                                          },
                                          "clade_membership": {
                                            "value": "20B"
                                          },
                                          "country": {
                                            "value": "Colombia"
                                          },
                                          "div": 8,
                                          "division": {
                                            "value": "Bogota"
                                          },
                                          "division_exposure": {
                                            "value": "Bogota"
                                          },
                                          "gisaid_epi_isl": {
                                            "value": "EPI_ISL_418262"
                                          },
                                          "host": {
                                            "value": "Human"
                                          },
                                          "custom_location": {
                                            "confidence": {
                                              "South America": 1.0
                                            },
                                            "entropy": -1.000088900581841e-12,
                                            "value": "South America"
                                          },
                                          "num_date": {
                                            "confidence": [
                                              2020.1789617486338,
                                              2020.1789617486338
                                            ],
                                            "value": 2020.1789617486338
                                          },
                                          "originating_lab": {
                                            "value": "Instituto Nacional de Salud"
                                          },
                                          "pangolin_lineage": {
                                            "value": "B.1.1"
                                          },
                                          "recency": {
                                            "value": "Older"
                                          },
                                          "region": {
                                            "value": "South America"
                                          },
                                          "region_exposure": {
                                            "value": "South America"
                                          },

                                          "subclade_membership": {
                                            "value": "20B"
                                          },
                                          "submitting_lab": {
                                            "value": "Instituto Nacional de Salud Universidad Cooperativa de Colombia Instituto Alexander von Humboldt Imperial College-London London School of Hygiene & Tropical Medicine"
                                          },
                                          "url": "https://www.gisaid.org"
                                        }
                                      },
                                      {
                                        "branch_attrs": {
                                          "mutations": {}
                                        },
                                        "children": [
                                          {
                                            "branch_attrs": {
                                              "mutations": {}
                                            },
                                            "children": [
                                              {
                                                "branch_attrs": {
                                                  "labels": {
                                                    "aa": "S: V445F"
                                                  },
                                                  "mutations": {
                                                    "S": [
                                                      "V445F"
                                                    ],
                                                    "nuc": [
                                                      "G22895T"
                                                    ]
                                                  }
                                                },
                                                "name": "Peru/LIM-INS-060/2020",
                                                "node_attrs": {

                                                  "author": {
                                                    "author": "Carlos Padilla Rojas et al",
                                                    "value": "Carlos Padilla Rojas et al"
                                                  },
                                                  "clade_membership": {
                                                    "value": "20B"
                                                  },
                                                  "country": {
                                                    "value": "Peru"
                                                  },
                                                  "div": 9,
                                                  "division": {
                                                    "value": "Lima"
                                                  },
                                                  "division_exposure": {
                                                    "value": "Lima"
                                                  },
                                                  "gisaid_epi_isl": {
                                                    "value": "EPI_ISL_524473"
                                                  },
                                                  "host": {
                                                    "value": "Human"
                                                  },
                                                  "custom_location": {
                                                    "confidence": {
                                                      "South America": 1.0
                                                    },
                                                    "entropy": -1.000088900581841e-12,
                                                    "value": "South America"
                                                  },
                                                  "num_date": {
                                                    "confidence": [
                                                      2020.25,
                                                      2020.25
                                                    ],
                                                    "value": 2020.25
                                                  },
                                                  "originating_lab": {
                                                    "value": "Laboratorio de Referencia Nacional de Virus Respiratorio. Centro Nacional de Salud Publica. Instituto Nacional de Salud Peru."
                                                  },
                                                  "pangolin_lineage": {
                                                    "value": "B.1.1"
                                                  },
                                                  "recency": {
                                                    "value": "Older"
                                                  },
                                                  "region": {
                                                    "value": "South America"
                                                  },
                                                  "region_exposure": {
                                                    "value": "South America"
                                                  },

                                                  "subclade_membership": {
                                                    "value": "20B"
                                                  },
                                                  "submitting_lab": {
                                                    "value": "Laboratorio de Referencia Nacional de Biotecnolog\u00eda y Biolog\u00eda Molecular. Centro Nacional de Salud Publica. Instituto Nacional de Salud Peru."
                                                  },
                                                  "url": "https://www.gisaid.org"
                                                }
                                              },
                                              {
                                                "branch_attrs": {
                                                  "labels": {
                                                    "aa": "N: S187L"
                                                  },
                                                  "mutations": {
                                                    "N": [
                                                      "S187L"
                                                    ],
                                                    "nuc": [
                                                      "C28833T"
                                                    ]
                                                  }
                                                },
                                                "children": [
                                                  {
                                                    "branch_attrs": {
                                                      "labels": {
                                                        "aa": "ORF1a: P1803S; ORF3a: A54S"
                                                      },
                                                      "mutations": {
                                                        "ORF1a": [
                                                          "P1803S"
                                                        ],
                                                        "ORF3a": [
                                                          "A54S"
                                                        ],
                                                        "nuc": [
                                                          "C2983T",
                                                          "C5672T",
                                                          "C7573T",
                                                          "C10369T",
                                                          "T12511C",
                                                          "T24565C",
                                                          "G25552T",
                                                          "T26975C"
                                                        ]
                                                      }
                                                    },
                                                    "name": "CotedIvoire/BKE0891/2020",
                                                    "node_attrs": {

                                                      "author": {
                                                        "author": "Chantal Akoua-Koffi et al",
                                                        "value": "Chantal Akoua-Koffi et al"
                                                      },
                                                      "clade_membership": {
                                                        "value": "20B"
                                                      },
                                                      "country": {
                                                        "value": "Africa"
                                                      },
                                                      "div": 17,
                                                      "division": {
                                                        "value": "Africa"
                                                      },
                                                      "division_exposure": {
                                                        "value": "Africa"
                                                      },
                                                      "gisaid_epi_isl": {
                                                        "value": "EPI_ISL_614389"
                                                      },
                                                      "host": {
                                                        "value": "Human"
                                                      },
                                                      "custom_location": {
                                                        "confidence": {
                                                          "Africa": 0.9999999999999999
                                                        },
                                                        "entropy": -9.99866855976916e-13,
                                                        "value": "Africa"
                                                      },
                                                      "num_date": {
                                                        "confidence": [
                                                          2020.629781420765,
                                                          2020.629781420765
                                                        ],
                                                        "value": 2020.629781420765
                                                      },
                                                      "originating_lab": {
                                                        "value": "Molecular diagnostic unit for viral haemorrhagic fevers and emerging viruses, Bouak\u00e9 CHU Laboratory"
                                                      },
                                                      "pangolin_lineage": {
                                                        "value": "B.1.1"
                                                      },
                                                      "recency": {
                                                        "value": "Older"
                                                      },
                                                      "region": {
                                                        "value": "Africa"
                                                      },
                                                      "region_exposure": {
                                                        "value": "Africa"
                                                      },

                                                      "subclade_membership": {
                                                        "value": "20B"
                                                      },
                                                      "submitting_lab": {
                                                        "value": "Project group Epidemology of Highly Pathogenic Microorganisms, Robert Koch-Institute"
                                                      },
                                                      "url": "https://www.gisaid.org"
                                                    }
                                                  },
                                                  {
                                                    "branch_attrs": {
                                                      "labels": {
                                                        "aa": "M: F28L; N: Q418H; ORF1b: G814C, G1362R, P1936H; S: W152L, E484K, G769V"
                                                      },
                                                      "mutations": {
                                                        "M": [
                                                          "F28L"
                                                        ],
                                                        "N": [
                                                          "Q418H"
                                                        ],
                                                        "ORF1b": [
                                                          "G814C",
                                                          "G1362R",
                                                          "P1936H"
                                                        ],
                                                        "S": [
                                                          "W152L",
                                                          "E484K",
                                                          "G769V"
                                                        ],
                                                        "nuc": [
                                                          "C14340T",
                                                          "G15907T",
                                                          "G17551A",
                                                          "C18877T",
                                                          "A19167G",
                                                          "C19274A",
                                                          "G22017T",
                                                          "G23012A",
                                                          "G23868T",
                                                          "T26604C",
                                                          "C27213T",
                                                          "G29527T"
                                                        ]
                                                      }
                                                    },
                                                    "name": "Aruba/AW-RIVM-12814/2021",
                                                    "node_attrs": {
                                                      "author": {
                                                        "author": "Adam Meijer et al",
                                                        "value": "Adam Meijer et al"
                                                      },
                                                      "clade_membership": {
                                                        "value": "20B"
                                                      },
                                                      "country": {
                                                        "value": "Aruba"
                                                      },
                                                      "div": 21,
                                                      "division": {
                                                        "value": "Aruba"
                                                      },
                                                      "division_exposure": {
                                                        "value": "Aruba"
                                                      },
                                                      "gisaid_epi_isl": {
                                                        "value": "EPI_ISL_1035785"
                                                      },
                                                      "host": {
                                                        "value": "Human"
                                                      },
                                                      "custom_location": {
                                                        "confidence": {
                                                          "South America": 1.0
                                                        },
                                                        "entropy": -1.000088900581841e-12,
                                                        "value": "South America"
                                                      },
                                                      "num_date": {
                                                        "confidence": [
                                                          2021.1054794520549,
                                                          2021.1054794520549
                                                        ],
                                                        "value": 2021.1054794520549
                                                      },
                                                      "originating_lab": {
                                                        "value": "Dutch COVID-19 response team"
                                                      },
                                                      "pangolin_lineage": {
                                                        "value": "R.1"
                                                      },
                                                      "recency": {
                                                        "value": "One week ago"
                                                      },
                                                      "region": {
                                                        "value": "South America"
                                                      },
                                                      "region_exposure": {
                                                        "value": "South America"
                                                      },
                                                      "subclade_membership": {
                                                        "value": "20B"
                                                      },
                                                      "submitting_lab": {
                                                        "value": "National Institute for Public Health and the Environment (RIVM)"
                                                      },
                                                      "url": "https://www.gisaid.org"
                                                    }
                                                  }
                                                ],
                                                "name": "NODE_0002836",
                                                "node_attrs": {
                                                  "clade_membership": {
                                                    "value": "20B"
                                                  },
                                                  "div": 9,
                                                  "custom_location": {
                                                    "confidence": {
                                                      "Africa": 0.04903602600127938,
                                                      "Asia": 0.0029863050736814675,
                                                      "Europe": 0.01858742006861343,
                                                      "South America": 0.9283327639422814
                                                    },
                                                    "entropy": 0.31641491758968165,
                                                    "value": "South America"
                                                  },
                                                  "num_date": {
                                                    "confidence": [
                                                      2020.1822045505778,
                                                      2020.4588311685027
                                                    ],
                                                    "value": 2020.32374757682
                                                  },
                                                  "subclade_membership": {
                                                    "value": "20B"
                                                  }
                                                }
                                              }
                                            ],
                                            "name": "NODE_0001812",
                                            "node_attrs": {
                                              "clade_membership": {
                                                "value": "20B"
                                              },
                                              "div": 8,
                                              "custom_location": {
                                                "confidence": {
                                                  "Africa": 0.0027613920192165547,
                                                  "Europe": 0.004440770563649319,
                                                  "South America": 0.9917300476511787
                                                },
                                                "entropy": 0.05684395956812903,
                                                "value": "South America"
                                              },
                                              "num_date": {
                                                "confidence": [
                                                  2020.2037469674126,
                                                  2020.2453547841612
                                                ],
                                                "value": 2020.2250813873814
                                              },
                                              "subclade_membership": {
                                                "value": "20B"
                                              }
                                            }
                                          },
                                          {
                                            "branch_attrs": {
                                              "mutations": {}
                                            },
                                            "children": [
                                              {
                                                "branch_attrs": {
                                                  "labels": {
                                                    "aa": "ORF1a: A1074V, P1921S, L3919F; ORF1b: V2060F; ORF8: A65S; ORF9b: S50L; S: K77M"
                                                  },
                                                  "mutations": {
                                                    "ORF1a": [
                                                      "A1074V",
                                                      "P1921S",
                                                      "L3919F"
                                                    ],
                                                    "ORF1b": [
                                                      "V2060F"
                                                    ],
                                                    "ORF8": [
                                                      "A65S"
                                                    ],
                                                    "ORF9b": [
                                                      "S50L"
                                                    ],
                                                    "S": [
                                                      "K77M"
                                                    ],
                                                    "nuc": [
                                                      "C3486T",
                                                      "C6026T",
                                                      "C12020T",
                                                      "G19645T",
                                                      "A21792T",
                                                      "G28086T",
                                                      "C28432T",
                                                      "G29701A",
                                                      "G29702A"
                                                    ]
                                                  }
                                                },
                                                "name": "Peru/AMA-UPCH-0273/2020",
                                                "node_attrs": {

                                                  "author": {
                                                    "author": "Pablo Tsukayama et al",
                                                    "value": "Pablo Tsukayama et al"
                                                  },
                                                  "clade_membership": {
                                                    "value": "20B"
                                                  },
                                                  "country": {
                                                    "value": "Peru"
                                                  },
                                                  "div": 17,
                                                  "division": {
                                                    "value": "Amazonas PE"
                                                  },
                                                  "division_exposure": {
                                                    "value": "Amazonas PE"
                                                  },
                                                  "gisaid_epi_isl": {
                                                    "value": "EPI_ISL_729917"
                                                  },
                                                  "host": {
                                                    "value": "Human"
                                                  },
                                                  "custom_location": {
                                                    "confidence": {
                                                      "South America": 1.0
                                                    },
                                                    "entropy": -1.000088900581841e-12,
                                                    "value": "South America"
                                                  },
                                                  "location": {
                                                    "value": "Chachapoyas"
                                                  },
                                                  "num_date": {
                                                    "confidence": [
                                                      2020.610655737705,
                                                      2020.610655737705
                                                    ],
                                                    "value": 2020.610655737705
                                                  },
                                                  "originating_lab": {
                                                    "value": "Instituto de Medicina Tropical, Universidad Nacional Toribio Rodr\u00edguez de Mendoza de Amazonas"
                                                  },
                                                  "pangolin_lineage": {
                                                    "value": "B.1.1"
                                                  },
                                                  "recency": {
                                                    "value": "Older"
                                                  },
                                                  "region": {
                                                    "value": "South America"
                                                  },
                                                  "region_exposure": {
                                                    "value": "South America"
                                                  },

                                                  "subclade_membership": {
                                                    "value": "20B"
                                                  },
                                                  "submitting_lab": {
                                                    "value": "Laboratorio de Gen\u00f3mica Microbiana, Universidad Peruana Cayetano Heredia"
                                                  },
                                                  "url": "https://www.gisaid.org"
                                                }
                                              },
                                              {
                                                "branch_attrs": {
                                                  "mutations": {}
                                                },
                                                "children": [
                                                  {
                                                    "branch_attrs": {
                                                      "labels": {
                                                        "aa": "N: D402Y; ORF1a: E1251V; ORF3a: A99V; ORF7b: S5L; S: L1244I"
                                                      },
                                                      "mutations": {
                                                        "N": [
                                                          "D402Y"
                                                        ],
                                                        "ORF1a": [
                                                          "E1251V"
                                                        ],
                                                        "ORF3a": [
                                                          "A99V"
                                                        ],
                                                        "ORF7b": [
                                                          "S5L"
                                                        ],
                                                        "S": [
                                                          "L1244I"
                                                        ],
                                                        "nuc": [
                                                          "A4017T",
                                                          "T7375C",
                                                          "C25292A",
                                                          "C25688T",
                                                          "T26301C",
                                                          "C27769T",
                                                          "G29477T"
                                                        ]
                                                      }
                                                    },
                                                    "name": "Peru/CAL-INS-274/2020",
                                                    "node_attrs": {

                                                      "author": {
                                                        "author": "Carlos Padilla Rojas et al",
                                                        "value": "Carlos Padilla Rojas et al"
                                                      },
                                                      "clade_membership": {
                                                        "value": "20B"
                                                      },
                                                      "country": {
                                                        "value": "Peru"
                                                      },
                                                      "div": 15,
                                                      "division": {
                                                        "value": "Callao"
                                                      },
                                                      "division_exposure": {
                                                        "value": "Callao"
                                                      },
                                                      "gisaid_epi_isl": {
                                                        "value": "EPI_ISL_1093175"
                                                      },
                                                      "host": {
                                                        "value": "Human"
                                                      },
                                                      "custom_location": {
                                                        "confidence": {
                                                          "South America": 1.0
                                                        },
                                                        "entropy": -1.000088900581841e-12,
                                                        "value": "South America"
                                                      },
                                                      "num_date": {
                                                        "confidence": [
                                                          2020.6024590163934,
                                                          2020.6024590163934
                                                        ],
                                                        "value": 2020.6024590163934
                                                      },
                                                      "originating_lab": {
                                                        "value": "Laboratorio de Referencia Nacional de Virus Respiratorio. Instituto Nacional de Salud Per\u00fa"
                                                      },
                                                      "pangolin_lineage": {
                                                        "value": "B.1.1"
                                                      },
                                                      "recency": {
                                                        "value": "3-7 days ago"
                                                      },
                                                      "region": {
                                                        "value": "South America"
                                                      },
                                                      "region_exposure": {
                                                        "value": "South America"
                                                      },

                                                      "subclade_membership": {
                                                        "value": "20B"
                                                      },
                                                      "submitting_lab": {
                                                        "value": "Laboratorio de Referencia Nacional de Biotecnolog\u00eda y Biolog\u00eda Molecular. Instituto Nacional de Salud Per\u00fa"
                                                      },
                                                      "url": "https://www.gisaid.org"
                                                    }
                                                  },
                                                  {
                                                    "branch_attrs": {
                                                      "mutations": {}
                                                    },
                                                    "children": [
                                                      {
                                                        "branch_attrs": {
                                                          "mutations": {}
                                                        },
                                                        "children": [
                                                          {
                                                            "branch_attrs": {
                                                              "mutations": {}
                                                            },
                                                            "name": "Peru/ANC-INS-059/2020",
                                                            "node_attrs": {

                                                              "author": {
                                                                "author": "Carlos Padilla Rojas et al",
                                                                "value": "Carlos Padilla Rojas et al"
                                                              },
                                                              "clade_membership": {
                                                                "value": "20B"
                                                              },
                                                              "country": {
                                                                "value": "Peru"
                                                              },
                                                              "div": 8,
                                                              "division": {
                                                                "value": "Ancash"
                                                              },
                                                              "division_exposure": {
                                                                "value": "Ancash"
                                                              },
                                                              "gisaid_epi_isl": {
                                                                "value": "EPI_ISL_517687"
                                                              },
                                                              "host": {
                                                                "value": "Human"
                                                              },
                                                              "custom_location": {
                                                                "confidence": {
                                                                  "South America": 0.9999999999999999
                                                                },
                                                                "entropy": -9.99866855976916e-13,
                                                                "value": "South America"
                                                              },
                                                              "num_date": {
                                                                "confidence": [
                                                                  2020.2527322404371,
                                                                  2020.2527322404371
                                                                ],
                                                                "value": 2020.2527322404371
                                                              },
                                                              "originating_lab": {
                                                                "value": "Laboratorio de Referencia Nacional de Virus Respiratorio. Centro Nacional de Salud Publica. Instituto Nacional de Salud Peru."
                                                              },
                                                              "pangolin_lineage": {
                                                                "value": "B.1.1"
                                                              },
                                                              "recency": {
                                                                "value": "Older"
                                                              },
                                                              "region": {
                                                                "value": "South America"
                                                              },
                                                              "region_exposure": {
                                                                "value": "South America"
                                                              },

                                                              "subclade_membership": {
                                                                "value": "20B"
                                                              },
                                                              "submitting_lab": {
                                                                "value": "Laboratorio de Referencia Nacional de Biotecnolog\u00eda y Biolog\u00eda Molecular. Centro Nacional de Salud Publica. Instituto Nacional de Salud Peru."
                                                              },
                                                              "url": "https://www.gisaid.org"
                                                            }
                                                          },
                                                          {
                                                            "branch_attrs": {
                                                              "labels": {
                                                                "aa": "ORF1a: A3497V"
                                                              },
                                                              "mutations": {
                                                                "ORF1a": [
                                                                  "A3497V"
                                                                ],
                                                                "nuc": [
                                                                  "C10755T"
                                                                ]
                                                              }
                                                            },
                                                            "children": [
                                                              {
                                                                "branch_attrs": {
                                                                  "labels": {
                                                                    "aa": "ORF1a: L27F, Y182H, A520V, K3162E; ORF1b: V2086F"
                                                                  },
                                                                  "mutations": {
                                                                    "ORF1a": [
                                                                      "L27F",
                                                                      "Y182H",
                                                                      "A520V",
                                                                      "K3162E"
                                                                    ],
                                                                    "ORF1b": [
                                                                      "V2086F"
                                                                    ],
                                                                    "nuc": [
                                                                      "C344T",
                                                                      "T809C",
                                                                      "C1824T",
                                                                      "C9214T",
                                                                      "A9749G",
                                                                      "G19723T",
                                                                      "A25385G",
                                                                      "C26606T"
                                                                    ]
                                                                  }
                                                                },
                                                                "name": "Peru/LIM-UPCH-0313/2020",
                                                                "node_attrs": {

                                                                  "author": {
                                                                    "author": "Pablo Tsukayama et al",
                                                                    "value": "Pablo Tsukayama et al"
                                                                  },
                                                                  "clade_membership": {
                                                                    "value": "20B"
                                                                  },
                                                                  "country": {
                                                                    "value": "Peru"
                                                                  },
                                                                  "div": 17,
                                                                  "division": {
                                                                    "value": "Lima"
                                                                  },
                                                                  "division_exposure": {
                                                                    "value": "Lima"
                                                                  },
                                                                  "gisaid_epi_isl": {
                                                                    "value": "EPI_ISL_812471"
                                                                  },
                                                                  "host": {
                                                                    "value": "Human"
                                                                  },
                                                                  "custom_location": {
                                                                    "confidence": {
                                                                      "South America": 1.0
                                                                    },
                                                                    "entropy": -1.000088900581841e-12,
                                                                    "value": "South America"
                                                                  },
                                                                  "num_date": {
                                                                    "confidence": [
                                                                      2020.9439890710382,
                                                                      2020.9439890710382
                                                                    ],
                                                                    "value": 2020.9439890710382
                                                                  },
                                                                  "originating_lab": {
                                                                    "value": "Laboratorio de Referencia Nacional de Virus Respiratorios, Instituto Nacional de Salud Peru"
                                                                  },
                                                                  "pangolin_lineage": {
                                                                    "value": "B.1.1"
                                                                  },
                                                                  "recency": {
                                                                    "value": "Older"
                                                                  },
                                                                  "region": {
                                                                    "value": "South America"
                                                                  },
                                                                  "region_exposure": {
                                                                    "value": "South America"
                                                                  },

                                                                  "subclade_membership": {
                                                                    "value": "20B"
                                                                  },
                                                                  "submitting_lab": {
                                                                    "value": "Laboratorio de Gen\u00f3mica Microbiana, Universidad Peruana Cayetano Heredia"
                                                                  },
                                                                  "url": "https://www.gisaid.org"
                                                                }
                                                              },
                                                              {
                                                                "branch_attrs": {
                                                                  "labels": {
                                                                    "aa": "ORF1a: A872T; ORF8: D113Y"
                                                                  },
                                                                  "mutations": {
                                                                    "ORF1a": [
                                                                      "A872T"
                                                                    ],
                                                                    "ORF8": [
                                                                      "D113Y"
                                                                    ],
                                                                    "nuc": [
                                                                      "G2879A",
                                                                      "C7267T",
                                                                      "G8179T",
                                                                      "T12457C",
                                                                      "T14514C",
                                                                      "C19596T",
                                                                      "C25066T",
                                                                      "A26594C",
                                                                      "G28230T",
                                                                      "C29230T"
                                                                    ]
                                                                  }
                                                                },
                                                                "name": "Peru/LIM-UPCH-0358/2020",
                                                                "node_attrs": {

                                                                  "author": {
                                                                    "author": "Pablo Tsukayama et al",
                                                                    "value": "Pablo Tsukayama et al"
                                                                  },
                                                                  "clade_membership": {
                                                                    "value": "20B"
                                                                  },
                                                                  "country": {
                                                                    "value": "Peru"
                                                                  },
                                                                  "div": 19,
                                                                  "division": {
                                                                    "value": "Lima"
                                                                  },
                                                                  "division_exposure": {
                                                                    "value": "Lima"
                                                                  },
                                                                  "gisaid_epi_isl": {
                                                                    "value": "EPI_ISL_812509"
                                                                  },
                                                                  "host": {
                                                                    "value": "Human"
                                                                  },
                                                                  "custom_location": {
                                                                    "confidence": {
                                                                      "South America": 1.0
                                                                    },
                                                                    "entropy": -1.000088900581841e-12,
                                                                    "value": "South America"
                                                                  },
                                                                  "num_date": {
                                                                    "confidence": [
                                                                      2020.9494535519125,
                                                                      2020.9494535519125
                                                                    ],
                                                                    "value": 2020.9494535519125
                                                                  },
                                                                  "originating_lab": {
                                                                    "value": "Laboratorio de Referencia Nacional de Virus Respiratorios, Instituto Nacional de Salud Peru"
                                                                  },
                                                                  "pangolin_lineage": {
                                                                    "value": "B.1.1"
                                                                  },
                                                                  "recency": {
                                                                    "value": "Older"
                                                                  },
                                                                  "region": {
                                                                    "value": "South America"
                                                                  },
                                                                  "region_exposure": {
                                                                    "value": "South America"
                                                                  },

                                                                  "subclade_membership": {
                                                                    "value": "20B"
                                                                  },
                                                                  "submitting_lab": {
                                                                    "value": "Laboratorio de Gen\u00f3mica Microbiana, Universidad Peruana Cayetano Heredia"
                                                                  },
                                                                  "url": "https://www.gisaid.org"
                                                                }
                                                              }
                                                            ],
                                                            "name": "NODE_0002811",
                                                            "node_attrs": {
                                                              "clade_membership": {
                                                                "value": "20B"
                                                              },
                                                              "div": 9,
                                                              "custom_location": {
                                                                "confidence": {
                                                                  "Europe": 0.0012496817206390299,
                                                                  "South America": 0.9981375597083384
                                                                },
                                                                "entropy": 0.015557973780131084,
                                                                "value": "South America"
                                                              },
                                                              "num_date": {
                                                                "confidence": [
                                                                  2020.2222503080902,
                                                                  2020.733654175768
                                                                ],
                                                                "value": 2020.4223863501948
                                                              },
                                                              "subclade_membership": {
                                                                "value": "20B"
                                                              }
                                                            }
                                                          }
                                                        ],
                                                        "name": "NODE_0001818",
                                                        "node_attrs": {
                                                          "clade_membership": {
                                                            "value": "20B"
                                                          },
                                                          "div": 8,
                                                          "custom_location": {
                                                            "confidence": {
                                                              "Europe": 0.0018081435643464284,
                                                              "South America": 0.9971966898700491
                                                            },
                                                            "entropy": 0.022241857417455657,
                                                            "value": "South America"
                                                          },
                                                          "num_date": {
                                                            "confidence": [
                                                              2020.2360503837021,
                                                              2020.2527322404371
                                                            ],
                                                            "value": 2020.2527322404371
                                                          },
                                                          "subclade_membership": {
                                                            "value": "20B"
                                                          }
                                                        }
                                                      },
                                                      {
                                                        "branch_attrs": {
                                                          "mutations": {}
                                                        },
                                                        "children": [
                                                          {
                                                            "branch_attrs": {
                                                              "mutations": {
                                                                "nuc": [
                                                                  "C25378T"
                                                                ]
                                                              }
                                                            },
                                                            "name": "Shulan/IVDC-01-01/2020",
                                                            "node_attrs": {

                                                              "author": {
                                                                "author": "Xiang Zhao et al",
                                                                "value": "Xiang Zhao et al"
                                                              },
                                                              "clade_membership": {
                                                                "value": "20B"
                                                              },
                                                              "country": {
                                                                "value": "Asia"
                                                              },
                                                              "div": 9,
                                                              "division": {
                                                                "value": "Asia"
                                                              },
                                                              "division_exposure": {
                                                                "value": "Asia"
                                                              },
                                                              "gisaid_epi_isl": {
                                                                "value": "EPI_ISL_850947"
                                                              },
                                                              "host": {
                                                                "value": "Human"
                                                              },
                                                              "custom_location": {
                                                                "confidence": {
                                                                  "Asia": 1.0
                                                                },
                                                                "entropy": -1.000088900581841e-12,
                                                                "value": "Asia"
                                                              },
                                                              "num_date": {
                                                                "confidence": [
                                                                  2020.299180327869,
                                                                  2020.299180327869
                                                                ],
                                                                "value": 2020.299180327869
                                                              },
                                                              "originating_lab": {
                                                                "value": "National Institute for Viral Disease Control and Prevention, China CDC"
                                                              },
                                                              "pangolin_lineage": {
                                                                "value": "B.1.1"
                                                              },
                                                              "recency": {
                                                                "value": "Older"
                                                              },
                                                              "region": {
                                                                "value": "Asia"
                                                              },
                                                              "region_exposure": {
                                                                "value": "Asia"
                                                              },

                                                              "subclade_membership": {
                                                                "value": "20B"
                                                              },
                                                              "submitting_lab": {
                                                                "value": "National Institute for Viral Disease Control and Prevention, China CDC"
                                                              },
                                                              "url": "https://www.gisaid.org"
                                                            }
                                                          },
                                                          {
                                                            "branch_attrs": {
                                                              "mutations": {}
                                                            },
                                                            "children": [
                                                              {
                                                                "branch_attrs": {
                                                                  "labels": {
                                                                    "aa": "ORF1a: A405V; ORF1b: A1521V"
                                                                  },
                                                                  "mutations": {
                                                                    "ORF1a": [
                                                                      "A405V"
                                                                    ],
                                                                    "ORF1b": [
                                                                      "A1521V"
                                                                    ],
                                                                    "nuc": [
                                                                      "C1479T",
                                                                      "C2710T",
                                                                      "C18029T"
                                                                    ]
                                                                  }
                                                                },
                                                                "children": [
                                                                  {
                                                                    "branch_attrs": {
                                                                      "labels": {
                                                                        "aa": "N: G120V; ORF1a: A2249V; ORF1b: P1567H; S: D138Y, L141X, G142-, V143-, Y144X, M1237I, *1274X"
                                                                      },
                                                                      "mutations": {
                                                                        "N": [
                                                                          "G120V"
                                                                        ],
                                                                        "ORF1a": [
                                                                          "A2249V"
                                                                        ],
                                                                        "ORF1b": [
                                                                          "P1567H"
                                                                        ],
                                                                        "S": [
                                                                          "D138Y",
                                                                          "L141X",
                                                                          "G142-",
                                                                          "V143-",
                                                                          "Y144X",
                                                                          "M1237I",
                                                                          "*1274X"
                                                                        ],
                                                                        "nuc": [
                                                                          "G3433T",
                                                                          "C7011T",
                                                                          "C18167A",
                                                                          "C19884T",
                                                                          "G21974T",
                                                                          "G21985-",
                                                                          "G21986-",
                                                                          "G21987-",
                                                                          "T21988-",
                                                                          "G21989-",
                                                                          "T21990-",
                                                                          "T21991-",
                                                                          "T21992-",
                                                                          "A21993-",
                                                                          "G25273T",
                                                                          "C27294T",
                                                                          "G28632T",
                                                                          "C29281A",
                                                                          "G29554T"
                                                                        ]
                                                                      }
                                                                    },
                                                                    "name": "Peru/ANC-UPCH-0335/2020",
                                                                    "node_attrs": {

                                                                      "author": {
                                                                        "author": "Pablo Tsukayama et al",
                                                                        "value": "Pablo Tsukayama et al"
                                                                      },
                                                                      "clade_membership": {
                                                                        "value": "20B"
                                                                      },
                                                                      "country": {
                                                                        "value": "Peru"
                                                                      },
                                                                      "div": 21,
                                                                      "division": {
                                                                        "value": "Ancash"
                                                                      },
                                                                      "division_exposure": {
                                                                        "value": "Ancash"
                                                                      },
                                                                      "gisaid_epi_isl": {
                                                                        "value": "EPI_ISL_812490"
                                                                      },
                                                                      "host": {
                                                                        "value": "Human"
                                                                      },
                                                                      "custom_location": {
                                                                        "confidence": {
                                                                          "South America": 0.9999999999999999
                                                                        },
                                                                        "entropy": -9.99866855976916e-13,
                                                                        "value": "South America"
                                                                      },
                                                                      "location": {
                                                                        "value": "Huaraz"
                                                                      },
                                                                      "num_date": {
                                                                        "confidence": [
                                                                          2020.9439890710382,
                                                                          2020.9439890710382
                                                                        ],
                                                                        "value": 2020.9439890710382
                                                                      },
                                                                      "originating_lab": {
                                                                        "value": "Laboratorio de Referencia Nacional de Virus Respiratorios, Instituto Nacional de Salud Peru"
                                                                      },
                                                                      "pangolin_lineage": {
                                                                        "value": "B.1.1"
                                                                      },
                                                                      "recency": {
                                                                        "value": "Older"
                                                                      },
                                                                      "region": {
                                                                        "value": "South America"
                                                                      },
                                                                      "region_exposure": {
                                                                        "value": "South America"
                                                                      },

                                                                      "subclade_membership": {
                                                                        "value": "20B"
                                                                      },
                                                                      "submitting_lab": {
                                                                        "value": "Laboratorio de Gen\u00f3mica Microbiana, Universidad Peruana Cayetano Heredia"
                                                                      },
                                                                      "url": "https://www.gisaid.org"
                                                                    }
                                                                  },
                                                                  {
                                                                    "branch_attrs": {
                                                                      "labels": {
                                                                        "aa": "ORF1a: L3636I"
                                                                      },
                                                                      "mutations": {
                                                                        "ORF1a": [
                                                                          "L3636I"
                                                                        ],
                                                                        "nuc": [
                                                                          "T2926A",
                                                                          "C11171A"
                                                                        ]
                                                                      }
                                                                    },
                                                                    "name": "Peru/ICA-INS-212/2020",
                                                                    "node_attrs": {

                                                                      "author": {
                                                                        "author": "Carlos Padilla Rojas et al",
                                                                        "value": "Carlos Padilla Rojas et al"
                                                                      },
                                                                      "clade_membership": {
                                                                        "value": "20B"
                                                                      },
                                                                      "country": {
                                                                        "value": "Peru"
                                                                      },
                                                                      "div": 13,
                                                                      "division": {
                                                                        "value": "Ica"
                                                                      },
                                                                      "division_exposure": {
                                                                        "value": "Ica"
                                                                      },
                                                                      "gisaid_epi_isl": {
                                                                        "value": "EPI_ISL_1092359"
                                                                      },
                                                                      "host": {
                                                                        "value": "Human"
                                                                      },
                                                                      "custom_location": {
                                                                        "confidence": {
                                                                          "South America": 0.9999999999999999
                                                                        },
                                                                        "entropy": -9.99866855976916e-13,
                                                                        "value": "South America"
                                                                      },
                                                                      "num_date": {
                                                                        "confidence": [
                                                                          2020.5532786885246,
                                                                          2020.5532786885246
                                                                        ],
                                                                        "value": 2020.5532786885246
                                                                      },
                                                                      "originating_lab": {
                                                                        "value": "Laboratorio de Referencia Nacional de Virus Respiratorio. Instituto Nacional de Salud Per\u00fa"
                                                                      },
                                                                      "pangolin_lineage": {
                                                                        "value": "B.1.1"
                                                                      },
                                                                      "recency": {
                                                                        "value": "3-7 days ago"
                                                                      },
                                                                      "region": {
                                                                        "value": "South America"
                                                                      },
                                                                      "region_exposure": {
                                                                        "value": "South America"
                                                                      },

                                                                      "subclade_membership": {
                                                                        "value": "20B"
                                                                      },
                                                                      "submitting_lab": {
                                                                        "value": "Laboratorio de Referencia Nacional de Biotecnolog\u00eda y Biolog\u00eda Molecular. Instituto Nacional de Salud Per\u00fa"
                                                                      },
                                                                      "url": "https://www.gisaid.org"
                                                                    }
                                                                  }
                                                                ],
                                                                "name": "NODE_0002837",
                                                                "node_attrs": {
                                                                  "clade_membership": {
                                                                    "value": "20B"
                                                                  },
                                                                  "div": 11,
                                                                  "custom_location": {
                                                                    "confidence": {
                                                                      "Europe": 0.002419090551792978,
                                                                      "South America": 0.9963834483728563
                                                                    },
                                                                    "entropy": 0.02751769302257885,
                                                                    "value": "South America"
                                                                  },
                                                                  "num_date": {
                                                                    "confidence": [
                                                                      2020.359646962909,
                                                                      2020.5532786885246
                                                                    ],
                                                                    "value": 2020.4767165466735
                                                                  },
                                                                  "subclade_membership": {
                                                                    "value": "20B"
                                                                  }
                                                                }
                                                              },
                                                              {
                                                                "branch_attrs": {
                                                                  "mutations": {}
                                                                },
                                                                "children": [
                                                                  {
                                                                    "branch_attrs": {
                                                                      "labels": {
                                                                        "aa": "N: Q289H; ORF1a: L681F, A3456V; ORF3a: V77F; ORF7a: I88T; S: K1073N"
                                                                      },
                                                                      "mutations": {
                                                                        "N": [
                                                                          "Q289H"
                                                                        ],
                                                                        "ORF1a": [
                                                                          "L681F",
                                                                          "A3456V"
                                                                        ],
                                                                        "ORF3a": [
                                                                          "V77F"
                                                                        ],
                                                                        "ORF7a": [
                                                                          "I88T"
                                                                        ],
                                                                        "S": [
                                                                          "K1073N"
                                                                        ],
                                                                        "nuc": [
                                                                          "C2306T",
                                                                          "G8602T",
                                                                          "C10632T",
                                                                          "A12820G",
                                                                          "C12970T",
                                                                          "T15858C",
                                                                          "C17004T",
                                                                          "G24781C",
                                                                          "G25621T",
                                                                          "T26726C",
                                                                          "T27656C",
                                                                          "G29140T",
                                                                          "T29479C"
                                                                        ]
                                                                      }
                                                                    },
                                                                    "name": "Peru/LIM-UPCH-0281/2020",
                                                                    "node_attrs": {

                                                                      "author": {
                                                                        "author": "Pablo Tsukayama et al",
                                                                        "value": "Pablo Tsukayama et al"
                                                                      },
                                                                      "clade_membership": {
                                                                        "value": "20B"
                                                                      },
                                                                      "country": {
                                                                        "value": "Peru"
                                                                      },
                                                                      "div": 21,
                                                                      "division": {
                                                                        "value": "Lima"
                                                                      },
                                                                      "division_exposure": {
                                                                        "value": "Lima"
                                                                      },
                                                                      "gisaid_epi_isl": {
                                                                        "value": "EPI_ISL_812445"
                                                                      },
                                                                      "host": {
                                                                        "value": "Human"
                                                                      },
                                                                      "custom_location": {
                                                                        "confidence": {
                                                                          "South America": 1.0
                                                                        },
                                                                        "entropy": -1.000088900581841e-12,
                                                                        "value": "South America"
                                                                      },
                                                                      "num_date": {
                                                                        "confidence": [
                                                                          2020.9467213114754,
                                                                          2020.9467213114754
                                                                        ],
                                                                        "value": 2020.9467213114754
                                                                      },
                                                                      "originating_lab": {
                                                                        "value": "Laboratorio de Referencia Nacional de Virus Respiratorios, Instituto Nacional de Salud Peru"
                                                                      },
                                                                      "pangolin_lineage": {
                                                                        "value": "B.1.1"
                                                                      },
                                                                      "recency": {
                                                                        "value": "Older"
                                                                      },
                                                                      "region": {
                                                                        "value": "South America"
                                                                      },
                                                                      "region_exposure": {
                                                                        "value": "South America"
                                                                      },

                                                                      "subclade_membership": {
                                                                        "value": "20B"
                                                                      },
                                                                      "submitting_lab": {
                                                                        "value": "Laboratorio de Gen\u00f3mica Microbiana, Universidad Peruana Cayetano Heredia"
                                                                      },
                                                                      "url": "https://www.gisaid.org"
                                                                    }
                                                                  },
                                                                  {
                                                                    "branch_attrs": {
                                                                      "mutations": {}
                                                                    },
                                                                    "children": [
                                                                      {
                                                                        "branch_attrs": {
                                                                          "labels": {
                                                                            "aa": "ORF1a: V1339I, A3523V; ORF1b: Q813H; ORF3a: L52I"
                                                                          },
                                                                          "mutations": {
                                                                            "ORF1a": [
                                                                              "V1339I",
                                                                              "A3523V"
                                                                            ],
                                                                            "ORF1b": [
                                                                              "Q813H"
                                                                            ],
                                                                            "ORF3a": [
                                                                              "L52I"
                                                                            ],
                                                                            "nuc": [
                                                                              "G4280A",
                                                                              "C10582T",
                                                                              "C10833T",
                                                                              "C12025T",
                                                                              "G15906T",
                                                                              "G22468T",
                                                                              "C25546A",
                                                                              "C28253T",
                                                                              "G29543T",
                                                                              "C29614T"
                                                                            ]
                                                                          }
                                                                        },
                                                                        "name": "Belarus/ChVir21832/2020",
                                                                        "node_attrs": {
                                                                          "author": {
                                                                            "author": "Victor M Corman et al",
                                                                            "value": "Victor M Corman et al A"
                                                                          },
                                                                          "clade_membership": {
                                                                            "value": "20B"
                                                                          },
                                                                          "country": {
                                                                            "value": "Europe"
                                                                          },
                                                                          "div": 18,
                                                                          "division": {
                                                                            "value": "Europe"
                                                                          },
                                                                          "division_exposure": {
                                                                            "value": "Europe"
                                                                          },
                                                                          "gisaid_epi_isl": {
                                                                            "value": "EPI_ISL_860802"
                                                                          },
                                                                          "host": {
                                                                            "value": "Human"
                                                                          },
                                                                          "custom_location": {
                                                                            "confidence": {
                                                                              "Europe": 1.0
                                                                            },
                                                                            "entropy": -1.000088900581841e-12,
                                                                            "value": "Europe"
                                                                          },
                                                                          "num_date": {
                                                                            "confidence": [
                                                                              2020.8510928961748,
                                                                              2020.8510928961748
                                                                            ],
                                                                            "value": 2020.8510928961748
                                                                          },
                                                                          "originating_lab": {
                                                                            "value": "WHO/Minsk"
                                                                          },
                                                                          "pangolin_lineage": {
                                                                            "value": "B.1.1"
                                                                          },
                                                                          "recency": {
                                                                            "value": "Older"
                                                                          },
                                                                          "region": {
                                                                            "value": "Europe"
                                                                          },
                                                                          "region_exposure": {
                                                                            "value": "Europe"
                                                                          },
                                                                          "subclade_membership": {
                                                                            "value": "20B"
                                                                          },
                                                                          "submitting_lab": {
                                                                            "value": "Charit\u00e9 Universit\u00e4tsmedizin Berlin, Institut f\u00fcr Virologie"
                                                                          },
                                                                          "url": "https://www.gisaid.org"
                                                                        }
                                                                      },
                                                                      {
                                                                        "branch_attrs": {
                                                                          "mutations": {}
                                                                        },
                                                                        "children": [
                                                                          {
                                                                            "branch_attrs": {
                                                                              "labels": {
                                                                                "aa": "ORF3a: L65F"
                                                                              },
                                                                              "mutations": {
                                                                                "ORF3a": [
                                                                                  "L65F"
                                                                                ],
                                                                                "nuc": [
                                                                                  "C2842T",
                                                                                  "A10918G",
                                                                                  "T13632C",
                                                                                  "T15927C",
                                                                                  "A16311G",
                                                                                  "C22687T",
                                                                                  "G23749T",
                                                                                  "C25585T"
                                                                                ]
                                                                              }
                                                                            },
                                                                            "name": "Peru/LIM-UPCH-0176/2020",
                                                                            "node_attrs": {

                                                                              "author": {
                                                                                "author": "Pablo Tsukayama et al",
                                                                                "value": "Pablo Tsukayama et al"
                                                                              },
                                                                              "clade_membership": {
                                                                                "value": "20B"
                                                                              },
                                                                              "country": {
                                                                                "value": "Peru"
                                                                              },
                                                                              "div": 16,
                                                                              "division": {
                                                                                "value": "Lima"
                                                                              },
                                                                              "division_exposure": {
                                                                                "value": "Lima"
                                                                              },
                                                                              "gisaid_epi_isl": {
                                                                                "value": "EPI_ISL_729881"
                                                                              },
                                                                              "host": {
                                                                                "value": "Human"
                                                                              },
                                                                              "custom_location": {
                                                                                "confidence": {
                                                                                  "South America": 1.0
                                                                                },
                                                                                "entropy": -1.000088900581841e-12,
                                                                                "value": "South America"
                                                                              },
                                                                              "location": {
                                                                                "value": "Lima"
                                                                              },
                                                                              "num_date": {
                                                                                "confidence": [
                                                                                  2020.785519125683,
                                                                                  2020.785519125683
                                                                                ],
                                                                                "value": 2020.785519125683
                                                                              },
                                                                              "originating_lab": {
                                                                                "value": "Laboratorio de Referencia Nacional de Virus Respiratorios, Instituto Nacional de Salud Peru"
                                                                              },
                                                                              "pangolin_lineage": {
                                                                                "value": "B.1.1"
                                                                              },
                                                                              "recency": {
                                                                                "value": "Older"
                                                                              },
                                                                              "region": {
                                                                                "value": "South America"
                                                                              },
                                                                              "region_exposure": {
                                                                                "value": "South America"
                                                                              },

                                                                              "subclade_membership": {
                                                                                "value": "20B"
                                                                              },
                                                                              "submitting_lab": {
                                                                                "value": "Laboratorio de Gen\u00f3mica Microbiana, Universidad Peruana Cayetano Heredia"
                                                                              },
                                                                              "url": "https://www.gisaid.org"
                                                                            }
                                                                          },
                                                                          {
                                                                            "branch_attrs": {
                                                                              "mutations": {}
                                                                            },
                                                                            "children": [
                                                                              {
                                                                                "branch_attrs": {
                                                                                  "labels": {
                                                                                    "aa": "ORF1a: V464F, E2020G; ORF1b: D1183Y"
                                                                                  },
                                                                                  "mutations": {
                                                                                    "ORF1a": [
                                                                                      "V464F",
                                                                                      "E2020G"
                                                                                    ],
                                                                                    "ORF1b": [
                                                                                      "D1183Y"
                                                                                    ],
                                                                                    "nuc": [
                                                                                      "C683T",
                                                                                      "G1655T",
                                                                                      "A6324G",
                                                                                      "C11173T",
                                                                                      "G17014T",
                                                                                      "T24982C",
                                                                                      "C25207T"
                                                                                    ]
                                                                                  }
                                                                                },
                                                                                "name": "Serbia/Lipljan-005360911/2020",
                                                                                "node_attrs": {
                                                                                  "author": {
                                                                                    "author": "Vidanovic et al",
                                                                                    "value": "Vidanovic et al"
                                                                                  },
                                                                                  "clade_membership": {
                                                                                    "value": "20B"
                                                                                  },
                                                                                  "country": {
                                                                                    "value": "Europe"
                                                                                  },
                                                                                  "div": 15,
                                                                                  "division": {
                                                                                    "value": "Europe"
                                                                                  },
                                                                                  "division_exposure": {
                                                                                    "value": "Europe"
                                                                                  },
                                                                                  "gisaid_epi_isl": {
                                                                                    "value": "EPI_ISL_904010"
                                                                                  },
                                                                                  "host": {
                                                                                    "value": "Human"
                                                                                  },
                                                                                  "custom_location": {
                                                                                    "confidence": {
                                                                                      "Europe": 1.0
                                                                                    },
                                                                                    "entropy": -1.000088900581841e-12,
                                                                                    "value": "Europe"
                                                                                  },
                                                                                  "num_date": {
                                                                                    "confidence": [
                                                                                      2020.8565573770493,
                                                                                      2020.8565573770493
                                                                                    ],
                                                                                    "value": 2020.8565573770493
                                                                                  },
                                                                                  "originating_lab": {
                                                                                    "value": "Veterinary Specialized Institute Kraljevo"
                                                                                  },
                                                                                  "pangolin_lineage": {
                                                                                    "value": "B.1.1"
                                                                                  },
                                                                                  "recency": {
                                                                                    "value": "Older"
                                                                                  },
                                                                                  "region": {
                                                                                    "value": "Europe"
                                                                                  },
                                                                                  "region_exposure": {
                                                                                    "value": "Europe"
                                                                                  },
                                                                                  "subclade_membership": {
                                                                                    "value": "20B"
                                                                                  },
                                                                                  "submitting_lab": {
                                                                                    "value": "Veterinary Specialized Institute \"Kraljevo\", Serbia"
                                                                                  },
                                                                                  "url": "https://www.gisaid.org"
                                                                                }
                                                                              },
                                                                              {
                                                                                "branch_attrs": {
                                                                                  "mutations": {}
                                                                                },
                                                                                "children": [
                                                                                  {
                                                                                    "branch_attrs": {
                                                                                      "labels": {
                                                                                        "aa": "ORF1a: A2636V, T3750I; ORF1b: G1772C, Q2635H; ORF3a: A33S, Q213K; ORF8: F120X, *122X"
                                                                                      },
                                                                                      "mutations": {
                                                                                        "ORF1a": [
                                                                                          "A2636V",
                                                                                          "T3750I"
                                                                                        ],
                                                                                        "ORF1b": [
                                                                                          "G1772C",
                                                                                          "Q2635H"
                                                                                        ],
                                                                                        "ORF3a": [
                                                                                          "A33S",
                                                                                          "Q213K"
                                                                                        ],
                                                                                        "ORF8": [
                                                                                          "F120X",
                                                                                          "*122X"
                                                                                        ],
                                                                                        "nuc": [
                                                                                          "C8172T",
                                                                                          "C11514T",
                                                                                          "G18781T",
                                                                                          "T21240C",
                                                                                          "G21372T",
                                                                                          "C24466A",
                                                                                          "G25489T",
                                                                                          "C26029A",
                                                                                          "C28253-"
                                                                                        ]
                                                                                      }
                                                                                    },
                                                                                    "name": "Mexico/CMX-INMEGEN-02-06-20/2021",
                                                                                    "node_attrs": {

                                                                                      "author": {
                                                                                        "author": "Hidalgo-Miranda A et al",
                                                                                        "value": "Hidalgo-Miranda A et al"
                                                                                      },
                                                                                      "clade_membership": {
                                                                                        "value": "20B"
                                                                                      },
                                                                                      "country": {
                                                                                        "value": "North America"
                                                                                      },
                                                                                      "div": 16,
                                                                                      "division": {
                                                                                        "value": "North America"
                                                                                      },
                                                                                      "division_exposure": {
                                                                                        "value": "North America"
                                                                                      },
                                                                                      "gisaid_epi_isl": {
                                                                                        "value": "EPI_ISL_1085421"
                                                                                      },
                                                                                      "host": {
                                                                                        "value": "Human"
                                                                                      },
                                                                                      "custom_location": {
                                                                                        "confidence": {
                                                                                          "North America": 1.0
                                                                                        },
                                                                                        "entropy": -1.000088900581841e-12,
                                                                                        "value": "North America"
                                                                                      },
                                                                                      "num_date": {
                                                                                        "confidence": [
                                                                                          2021.1054794520549,
                                                                                          2021.1054794520549
                                                                                        ],
                                                                                        "value": 2021.1054794520549
                                                                                      },
                                                                                      "originating_lab": {
                                                                                        "value": "Instituto Nacional de Medicina Genomica"
                                                                                      },
                                                                                      "pangolin_lineage": {
                                                                                        "value": "B.1.1"
                                                                                      },
                                                                                      "recency": {
                                                                                        "value": "3-7 days ago"
                                                                                      },
                                                                                      "region": {
                                                                                        "value": "North America"
                                                                                      },
                                                                                      "region_exposure": {
                                                                                        "value": "North America"
                                                                                      },

                                                                                      "subclade_membership": {
                                                                                        "value": "20B"
                                                                                      },
                                                                                      "submitting_lab": {
                                                                                        "value": "Instituto Nacional de Medicina Genomica"
                                                                                      },
                                                                                      "url": "https://www.gisaid.org"
                                                                                    }
                                                                                  },
                                                                                  {
                                                                                    "branch_attrs": {
                                                                                      "mutations": {}
                                                                                    },
                                                                                    "children": [
                                                                                      {
                                                                                        "branch_attrs": {
                                                                                          "labels": {
                                                                                            "aa": "ORF1b: R1600L; ORF3a: R122I; S: D80Y"
                                                                                          },
                                                                                          "mutations": {
                                                                                            "ORF1b": [
                                                                                              "R1600L"
                                                                                            ],
                                                                                            "ORF3a": [
                                                                                              "R122I"
                                                                                            ],
                                                                                            "S": [
                                                                                              "D80Y"
                                                                                            ],
                                                                                            "nuc": [
                                                                                              "C4321T",
                                                                                              "G18266T",
                                                                                              "G21800T",
                                                                                              "G25757T"
                                                                                            ]
                                                                                          }
                                                                                        },
                                                                                        "name": "Mexico/TAM-UANL-005/2020",
                                                                                        "node_attrs": {

                                                                                          "author": {
                                                                                            "author": "Kame A. Gal\u00e1n-Huerta et al",
                                                                                            "value": "Kame A. Gal\u00e1n-Huerta et al"
                                                                                          },
                                                                                          "clade_membership": {
                                                                                            "value": "20B"
                                                                                          },
                                                                                          "country": {
                                                                                            "value": "North America"
                                                                                          },
                                                                                          "div": 12,
                                                                                          "division": {
                                                                                            "value": "North America"
                                                                                          },
                                                                                          "division_exposure": {
                                                                                            "value": "North America"
                                                                                          },
                                                                                          "gisaid_epi_isl": {
                                                                                            "value": "EPI_ISL_1091248"
                                                                                          },
                                                                                          "host": {
                                                                                            "value": "Human"
                                                                                          },
                                                                                          "custom_location": {
                                                                                            "confidence": {
                                                                                              "North America": 1.0
                                                                                            },
                                                                                            "entropy": -1.000088900581841e-12,
                                                                                            "value": "North America"
                                                                                          },
                                                                                          "num_date": {
                                                                                            "confidence": [
                                                                                              2020.8265027322404,
                                                                                              2020.8265027322404
                                                                                            ],
                                                                                            "value": 2020.8265027322404
                                                                                          },
                                                                                          "originating_lab": {
                                                                                            "value": "Laboratorio PGM"
                                                                                          },
                                                                                          "pangolin_lineage": {
                                                                                            "value": "B.1.1"
                                                                                          },
                                                                                          "recency": {
                                                                                            "value": "3-7 days ago"
                                                                                          },
                                                                                          "region": {
                                                                                            "value": "North America"
                                                                                          },
                                                                                          "region_exposure": {
                                                                                            "value": "North America"
                                                                                          },

                                                                                          "subclade_membership": {
                                                                                            "value": "20B"
                                                                                          },
                                                                                          "submitting_lab": {
                                                                                            "value": "Laboratorio de Infectolog\u00eda Molecular, Departamento de Bioqu\u00edmica y Medicina Molecular,Facultad de Medicina - Universidad Aut\u00f3noma de Nuevo Le\u00f3n"
                                                                                          },
                                                                                          "url": "https://www.gisaid.org"
                                                                                        }
                                                                                      },
                                                                                      {
                                                                                        "branch_attrs": {
                                                                                          "mutations": {}
                                                                                        },
                                                                                        "children": [
                                                                                          {
                                                                                            "branch_attrs": {
                                                                                              "mutations": {}
                                                                                            },
                                                                                            "children": [
                                                                                              {
                                                                                                "branch_attrs": {
                                                                                                  "mutations": {}
                                                                                                },
                                                                                                "name": "Algeria/G35155-8850/2020",
                                                                                                "node_attrs": {

                                                                                                  "author": {
                                                                                                    "author": "M\u00e9lanie Albert et al",
                                                                                                    "value": "M\u00e9lanie Albert et al"
                                                                                                  },
                                                                                                  "clade_membership": {
                                                                                                    "value": "20B"
                                                                                                  },
                                                                                                  "country": {
                                                                                                    "value": "Africa"
                                                                                                  },
                                                                                                  "div": 8,
                                                                                                  "division": {
                                                                                                    "value": "Africa"
                                                                                                  },
                                                                                                  "division_exposure": {
                                                                                                    "value": "Africa"
                                                                                                  },
                                                                                                  "gisaid_epi_isl": {
                                                                                                    "value": "EPI_ISL_766864"
                                                                                                  },
                                                                                                  "host": {
                                                                                                    "value": "Human"
                                                                                                  },
                                                                                                  "custom_location": {
                                                                                                    "confidence": {
                                                                                                      "Africa": 1.0
                                                                                                    },
                                                                                                    "entropy": -1.000088900581841e-12,
                                                                                                    "value": "Africa"
                                                                                                  },
                                                                                                  "num_date": {
                                                                                                    "confidence": [
                                                                                                      2020.5368852459017,
                                                                                                      2020.5368852459017
                                                                                                    ],
                                                                                                    "value": 2020.5368852459017
                                                                                                  },
                                                                                                  "originating_lab": {
                                                                                                    "value": "NIC Viral Respiratory Unit - Institut Pasteur of Algeria"
                                                                                                  },
                                                                                                  "pangolin_lineage": {
                                                                                                    "value": "B.1.1"
                                                                                                  },
                                                                                                  "recency": {
                                                                                                    "value": "Older"
                                                                                                  },
                                                                                                  "region": {
                                                                                                    "value": "Africa"
                                                                                                  },
                                                                                                  "region_exposure": {
                                                                                                    "value": "Africa"
                                                                                                  },

                                                                                                  "subclade_membership": {
                                                                                                    "value": "20B"
                                                                                                  },
                                                                                                  "submitting_lab": {
                                                                                                    "value": "National Reference Center for Viruses of Respiratory Infections, Institut Pasteur, Paris"
                                                                                                  },
                                                                                                  "url": "https://www.gisaid.org"
                                                                                                }
                                                                                              },
                                                                                              {
                                                                                                "branch_attrs": {
                                                                                                  "labels": {
                                                                                                    "aa": "S: T732A"
                                                                                                  },
                                                                                                  "mutations": {
                                                                                                    "S": [
                                                                                                      "T732A"
                                                                                                    ],
                                                                                                    "nuc": [
                                                                                                      "A23756G"
                                                                                                    ]
                                                                                                  }
                                                                                                },
                                                                                                "children": [
                                                                                                  {
                                                                                                    "branch_attrs": {
                                                                                                      "labels": {
                                                                                                        "aa": "ORF1a: D1625Y, K3353R; ORF1b: T11A, S425F, M2025I; S: G257S, S373L, K1205N"
                                                                                                      },
                                                                                                      "mutations": {
                                                                                                        "ORF1a": [
                                                                                                          "D1625Y",
                                                                                                          "K3353R"
                                                                                                        ],
                                                                                                        "ORF1b": [
                                                                                                          "T11A",
                                                                                                          "S425F",
                                                                                                          "M2025I"
                                                                                                        ],
                                                                                                        "S": [
                                                                                                          "G257S",
                                                                                                          "S373L",
                                                                                                          "K1205N"
                                                                                                        ],
                                                                                                        "nuc": [
                                                                                                          "T4813C",
                                                                                                          "G5138T",
                                                                                                          "T5479C",
                                                                                                          "A10323G",
                                                                                                          "A13498G",
                                                                                                          "C14741T",
                                                                                                          "C15540T",
                                                                                                          "G19542A",
                                                                                                          "G22331A",
                                                                                                          "C22680T",
                                                                                                          "G24193T",
                                                                                                          "G25177T",
                                                                                                          "A29767-",
                                                                                                          "A29768-",
                                                                                                          "C29769-",
                                                                                                          "A29770-",
                                                                                                          "A29771-",
                                                                                                          "T29772-",
                                                                                                          "G29773-",
                                                                                                          "C29774-",
                                                                                                          "T29775-",
                                                                                                          "A29776-"
                                                                                                        ]
                                                                                                      }
                                                                                                    },
                                                                                                    "name": "Mexico/CMX-INMEGEN-02-05-13/2021",
                                                                                                    "node_attrs": {

                                                                                                      "author": {
                                                                                                        "author": "Hidalgo-Miranda A et al",
                                                                                                        "value": "Hidalgo-Miranda A et al"
                                                                                                      },
                                                                                                      "clade_membership": {
                                                                                                        "value": "20B"
                                                                                                      },
                                                                                                      "country": {
                                                                                                        "value": "North America"
                                                                                                      },
                                                                                                      "div": 21,
                                                                                                      "division": {
                                                                                                        "value": "North America"
                                                                                                      },
                                                                                                      "division_exposure": {
                                                                                                        "value": "North America"
                                                                                                      },
                                                                                                      "gisaid_epi_isl": {
                                                                                                        "value": "EPI_ISL_1060600"
                                                                                                      },
                                                                                                      "host": {
                                                                                                        "value": "Human"
                                                                                                      },
                                                                                                      "custom_location": {
                                                                                                        "confidence": {
                                                                                                          "North America": 1.0
                                                                                                        },
                                                                                                        "entropy": -1.000088900581841e-12,
                                                                                                        "value": "North America"
                                                                                                      },
                                                                                                      "num_date": {
                                                                                                        "confidence": [
                                                                                                          2021.0917808219178,
                                                                                                          2021.0917808219178
                                                                                                        ],
                                                                                                        "value": 2021.0917808219178
                                                                                                      },
                                                                                                      "originating_lab": {
                                                                                                        "value": "Instituto Nacional de Medicina Genomica"
                                                                                                      },
                                                                                                      "pangolin_lineage": {
                                                                                                        "value": "B.1.1.222"
                                                                                                      },
                                                                                                      "recency": {
                                                                                                        "value": "One week ago"
                                                                                                      },
                                                                                                      "region": {
                                                                                                        "value": "North America"
                                                                                                      },
                                                                                                      "region_exposure": {
                                                                                                        "value": "North America"
                                                                                                      },

                                                                                                      "subclade_membership": {
                                                                                                        "value": "20B"
                                                                                                      },
                                                                                                      "submitting_lab": {
                                                                                                        "value": "Instituto Nacional de Medicina Genomica"
                                                                                                      },
                                                                                                      "url": "https://www.gisaid.org"
                                                                                                    }
                                                                                                  },
                                                                                                  {
                                                                                                    "branch_attrs": {
                                                                                                      "mutations": {}
                                                                                                    },
                                                                                                    "children": [
                                                                                                      {
                                                                                                        "branch_attrs": {
                                                                                                          "labels": {
                                                                                                            "aa": "ORF1a: T3255I; ORF3a: G174C; ORF8: I10V"
                                                                                                          },
                                                                                                          "mutations": {
                                                                                                            "ORF1a": [
                                                                                                              "T3255I"
                                                                                                            ],
                                                                                                            "ORF3a": [
                                                                                                              "G174C"
                                                                                                            ],
                                                                                                            "ORF8": [
                                                                                                              "I10V"
                                                                                                            ],
                                                                                                            "nuc": [
                                                                                                              "C10029T",
                                                                                                              "G25912T",
                                                                                                              "A27921G",
                                                                                                              "G28001T"
                                                                                                            ]
                                                                                                          }
                                                                                                        },
                                                                                                        "children": [
                                                                                                          {
                                                                                                            "branch_attrs": {
                                                                                                              "labels": {
                                                                                                                "aa": "ORF1a: A656V; ORF1b: K263R; ORF7b: M1V"
                                                                                                              },
                                                                                                              "mutations": {
                                                                                                                "ORF1a": [
                                                                                                                  "A656V"
                                                                                                                ],
                                                                                                                "ORF1b": [
                                                                                                                  "K263R"
                                                                                                                ],
                                                                                                                "ORF7b": [
                                                                                                                  "M1V"
                                                                                                                ],
                                                                                                                "nuc": [
                                                                                                                  "C147T",
                                                                                                                  "C2232T",
                                                                                                                  "C5654T",
                                                                                                                  "C8320T",
                                                                                                                  "A14255G",
                                                                                                                  "A27756G",
                                                                                                                  "A29746-",
                                                                                                                  "G29747-",
                                                                                                                  "T29748-",
                                                                                                                  "A29749-",
                                                                                                                  "C29750-",
                                                                                                                  "G29751-",
                                                                                                                  "A29752-",
                                                                                                                  "T29753-",
                                                                                                                  "C29754-",
                                                                                                                  "G29755-",
                                                                                                                  "A29756-",
                                                                                                                  "G29757-",
                                                                                                                  "T29758-",
                                                                                                                  "G29759-",
                                                                                                                  "T29760-",
                                                                                                                  "A29761-",
                                                                                                                  "C29762-"
                                                                                                                ]
                                                                                                              }
                                                                                                            },
                                                                                                            "name": "Mexico/CMX-INMEGEN-02-06-02/2021",
                                                                                                            "node_attrs": {

                                                                                                              "author": {
                                                                                                                "author": "Hidalgo-Miranda A et al",
                                                                                                                "value": "Hidalgo-Miranda A et al"
                                                                                                              },
                                                                                                              "clade_membership": {
                                                                                                                "value": "20B"
                                                                                                              },
                                                                                                              "country": {
                                                                                                                "value": "North America"
                                                                                                              },
                                                                                                              "div": 19,
                                                                                                              "division": {
                                                                                                                "value": "North America"
                                                                                                              },
                                                                                                              "division_exposure": {
                                                                                                                "value": "North America"
                                                                                                              },
                                                                                                              "gisaid_epi_isl": {
                                                                                                                "value": "EPI_ISL_1080438"
                                                                                                              },
                                                                                                              "host": {
                                                                                                                "value": "Human"
                                                                                                              },
                                                                                                              "custom_location": {
                                                                                                                "confidence": {
                                                                                                                  "North America": 1.0
                                                                                                                },
                                                                                                                "entropy": -1.000088900581841e-12,
                                                                                                                "value": "North America"
                                                                                                              },
                                                                                                              "num_date": {
                                                                                                                "confidence": [
                                                                                                                  2021.0917808219178,
                                                                                                                  2021.0917808219178
                                                                                                                ],
                                                                                                                "value": 2021.0917808219178
                                                                                                              },
                                                                                                              "originating_lab": {
                                                                                                                "value": "Instituto Nacional de Medicina Genomica"
                                                                                                              },
                                                                                                              "pangolin_lineage": {
                                                                                                                "value": "B.1.1.222"
                                                                                                              },
                                                                                                              "recency": {
                                                                                                                "value": "One week ago"
                                                                                                              },
                                                                                                              "region": {
                                                                                                                "value": "North America"
                                                                                                              },
                                                                                                              "region_exposure": {
                                                                                                                "value": "North America"
                                                                                                              },

                                                                                                              "subclade_membership": {
                                                                                                                "value": "20B"
                                                                                                              },
                                                                                                              "submitting_lab": {
                                                                                                                "value": "Instituto Nacional de Medicina Genomica"
                                                                                                              },
                                                                                                              "url": "https://www.gisaid.org"
                                                                                                            }
                                                                                                          },
                                                                                                          {
                                                                                                            "branch_attrs": {
                                                                                                              "labels": {
                                                                                                                "aa": "ORF1b: D1848E, L2497F; S: A67S, I468T"
                                                                                                              },
                                                                                                              "mutations": {
                                                                                                                "ORF1b": [
                                                                                                                  "D1848E",
                                                                                                                  "L2497F"
                                                                                                                ],
                                                                                                                "S": [
                                                                                                                  "A67S",
                                                                                                                  "I468T"
                                                                                                                ],
                                                                                                                "nuc": [
                                                                                                                  "C10279T",
                                                                                                                  "C19011A",
                                                                                                                  "C20956T",
                                                                                                                  "G21761T",
                                                                                                                  "T22965C"
                                                                                                                ]
                                                                                                              }
                                                                                                            },
                                                                                                            "name": "Mexico/CMX-INMEGEN-02-09-07/2021",
                                                                                                            "node_attrs": {

                                                                                                              "author": {
                                                                                                                "author": "Hidalgo-Miranda A et al",
                                                                                                                "value": "Hidalgo-Miranda A et al"
                                                                                                              },
                                                                                                              "clade_membership": {
                                                                                                                "value": "20B"
                                                                                                              },
                                                                                                              "country": {
                                                                                                                "value": "North America"
                                                                                                              },
                                                                                                              "div": 18,
                                                                                                              "division": {
                                                                                                                "value": "North America"
                                                                                                              },
                                                                                                              "division_exposure": {
                                                                                                                "value": "North America"
                                                                                                              },
                                                                                                              "gisaid_epi_isl": {
                                                                                                                "value": "EPI_ISL_1095512"
                                                                                                              },
                                                                                                              "host": {
                                                                                                                "value": "Human"
                                                                                                              },
                                                                                                              "custom_location": {
                                                                                                                "confidence": {
                                                                                                                  "North America": 1.0
                                                                                                                },
                                                                                                                "entropy": -1.000088900581841e-12,
                                                                                                                "value": "North America"
                                                                                                              },
                                                                                                              "num_date": {
                                                                                                                "confidence": [
                                                                                                                  2021.0972602739726,
                                                                                                                  2021.0972602739726
                                                                                                                ],
                                                                                                                "value": 2021.0972602739726
                                                                                                              },
                                                                                                              "originating_lab": {
                                                                                                                "value": "Instituto Nacional de Medicina Genomica"
                                                                                                              },
                                                                                                              "pangolin_lineage": {
                                                                                                                "value": "B.1.1.222"
                                                                                                              },
                                                                                                              "recency": {
                                                                                                                "value": "3-7 days ago"
                                                                                                              },
                                                                                                              "region": {
                                                                                                                "value": "North America"
                                                                                                              },
                                                                                                              "region_exposure": {
                                                                                                                "value": "North America"
                                                                                                              },

                                                                                                              "subclade_membership": {
                                                                                                                "value": "20B"
                                                                                                              },
                                                                                                              "submitting_lab": {
                                                                                                                "value": "Instituto Nacional de Medicina Genomica"
                                                                                                              },
                                                                                                              "url": "https://www.gisaid.org"
                                                                                                            }
                                                                                                          }
                                                                                                        ],
                                                                                                        "name": "NODE_0002842",
                                                                                                        "node_attrs": {
                                                                                                          "clade_membership": {
                                                                                                            "value": "20B"
                                                                                                          },
                                                                                                          "div": 13,
                                                                                                          "custom_location": {
                                                                                                            "confidence": {
                                                                                                              "North America": 0.999728645250516
                                                                                                            },
                                                                                                            "entropy": 0.002693661769703871,
                                                                                                            "value": "North America"
                                                                                                          },
                                                                                                          "num_date": {
                                                                                                            "confidence": [
                                                                                                              2020.7155388335661,
                                                                                                              2020.9972543078932
                                                                                                            ],
                                                                                                            "value": 2020.935522978102
                                                                                                          },
                                                                                                          "subclade_membership": {
                                                                                                            "value": "20B"
                                                                                                          }
                                                                                                        }
                                                                                                      },
                                                                                                      {
                                                                                                        "branch_attrs": {
                                                                                                          "mutations": {}
                                                                                                        },
                                                                                                        "children": [
                                                                                                          {
                                                                                                            "branch_attrs": {
                                                                                                              "labels": {
                                                                                                                "aa": "ORF1a: I3618V"
                                                                                                              },
                                                                                                              "mutations": {
                                                                                                                "ORF1a": [
                                                                                                                  "I3618V"
                                                                                                                ],
                                                                                                                "nuc": [
                                                                                                                  "A11117G"
                                                                                                                ]
                                                                                                              }
                                                                                                            },
                                                                                                            "name": "Mexico/CMX-INMEGEN-02-07-15/2021",
                                                                                                            "node_attrs": {

                                                                                                              "author": {
                                                                                                                "author": "Hidalgo-Miranda A et al",
                                                                                                                "value": "Hidalgo-Miranda A et al"
                                                                                                              },
                                                                                                              "clade_membership": {
                                                                                                                "value": "20B"
                                                                                                              },
                                                                                                              "country": {
                                                                                                                "value": "North America"
                                                                                                              },
                                                                                                              "div": 10,
                                                                                                              "division": {
                                                                                                                "value": "North America"
                                                                                                              },
                                                                                                              "division_exposure": {
                                                                                                                "value": "North America"
                                                                                                              },
                                                                                                              "gisaid_epi_isl": {
                                                                                                                "value": "EPI_ISL_1081157"
                                                                                                              },
                                                                                                              "host": {
                                                                                                                "value": "Human"
                                                                                                              },
                                                                                                              "custom_location": {
                                                                                                                "confidence": {
                                                                                                                  "North America": 1.0
                                                                                                                },
                                                                                                                "entropy": -1.000088900581841e-12,
                                                                                                                "value": "North America"
                                                                                                              },
                                                                                                              "num_date": {
                                                                                                                "confidence": [
                                                                                                                  2021.1109589041096,
                                                                                                                  2021.1109589041096
                                                                                                                ],
                                                                                                                "value": 2021.1109589041096
                                                                                                              },
                                                                                                              "originating_lab": {
                                                                                                                "value": "Instituto Nacional de Medicina Genomica"
                                                                                                              },
                                                                                                              "pangolin_lineage": {
                                                                                                                "value": "B.1"
                                                                                                              },
                                                                                                              "recency": {
                                                                                                                "value": "One week ago"
                                                                                                              },
                                                                                                              "region": {
                                                                                                                "value": "North America"
                                                                                                              },
                                                                                                              "region_exposure": {
                                                                                                                "value": "North America"
                                                                                                              },

                                                                                                              "subclade_membership": {
                                                                                                                "value": "20B"
                                                                                                              },
                                                                                                              "submitting_lab": {
                                                                                                                "value": "Instituto Nacional de Medicina Genomica"
                                                                                                              },
                                                                                                              "url": "https://www.gisaid.org"
                                                                                                            }
                                                                                                          },
                                                                                                          {
                                                                                                            "branch_attrs": {
                                                                                                              "labels": {
                                                                                                                "aa": "ORF1a: A599V; ORF1b: A86S, V1310I; ORF3a: V256-, N257X, *276X; ORF8: E64*; S: I68X, H69-, V70X, E516Q, *1274X"
                                                                                                              },
                                                                                                              "mutations": {
                                                                                                                "ORF1a": [
                                                                                                                  "A599V"
                                                                                                                ],
                                                                                                                "ORF1b": [
                                                                                                                  "A86S",
                                                                                                                  "V1310I"
                                                                                                                ],
                                                                                                                "ORF3a": [
                                                                                                                  "V256-",
                                                                                                                  "N257X",
                                                                                                                  "*276X"
                                                                                                                ],
                                                                                                                "ORF8": [
                                                                                                                  "E64*"
                                                                                                                ],
                                                                                                                "S": [
                                                                                                                  "I68X",
                                                                                                                  "H69-",
                                                                                                                  "V70X",
                                                                                                                  "E516Q",
                                                                                                                  "*1274X"
                                                                                                                ],
                                                                                                                "nuc": [
                                                                                                                  "C2061T",
                                                                                                                  "C11824T",
                                                                                                                  "G13723T",
                                                                                                                  "C15960T",
                                                                                                                  "G17395A",
                                                                                                                  "G21255C",
                                                                                                                  "T21765-",
                                                                                                                  "A21766-",
                                                                                                                  "C21767-",
                                                                                                                  "A21768-",
                                                                                                                  "T21769-",
                                                                                                                  "G21770-",
                                                                                                                  "G23108C",
                                                                                                                  "G26158-",
                                                                                                                  "T26159-",
                                                                                                                  "T26160-",
                                                                                                                  "A26161-",
                                                                                                                  "G28083T",
                                                                                                                  "A28996G"
                                                                                                                ]
                                                                                                              }
                                                                                                            },
                                                                                                            "name": "Mexico/CMX-INMEGEN-02-05-09/2021",
                                                                                                            "node_attrs": {

                                                                                                              "author": {
                                                                                                                "author": "Hidalgo-Miranda A et al",
                                                                                                                "value": "Hidalgo-Miranda A et al"
                                                                                                              },
                                                                                                              "clade_membership": {
                                                                                                                "value": "20B"
                                                                                                              },
                                                                                                              "country": {
                                                                                                                "value": "North America"
                                                                                                              },
                                                                                                              "div": 18,
                                                                                                              "division": {
                                                                                                                "value": "North America"
                                                                                                              },
                                                                                                              "division_exposure": {
                                                                                                                "value": "North America"
                                                                                                              },
                                                                                                              "gisaid_epi_isl": {
                                                                                                                "value": "EPI_ISL_1075267"
                                                                                                              },
                                                                                                              "host": {
                                                                                                                "value": "Human"
                                                                                                              },
                                                                                                              "custom_location": {
                                                                                                                "confidence": {
                                                                                                                  "North America": 1.0
                                                                                                                },
                                                                                                                "entropy": -1.000088900581841e-12,
                                                                                                                "value": "North America"
                                                                                                              },
                                                                                                              "num_date": {
                                                                                                                "confidence": [
                                                                                                                  2021.0917808219178,
                                                                                                                  2021.0917808219178
                                                                                                                ],
                                                                                                                "value": 2021.0917808219178
                                                                                                              },
                                                                                                              "originating_lab": {
                                                                                                                "value": "Instituto Nacional de Medicina Genomica"
                                                                                                              },
                                                                                                              "pangolin_lineage": {
                                                                                                                "value": "B.1.1.222"
                                                                                                              },
                                                                                                              "recency": {
                                                                                                                "value": "One week ago"
                                                                                                              },
                                                                                                              "region": {
                                                                                                                "value": "North America"
                                                                                                              },
                                                                                                              "region_exposure": {
                                                                                                                "value": "North America"
                                                                                                              },

                                                                                                              "subclade_membership": {
                                                                                                                "value": "20B"
                                                                                                              },
                                                                                                              "submitting_lab": {
                                                                                                                "value": "Instituto Nacional de Medicina Genomica"
                                                                                                              },
                                                                                                              "url": "https://www.gisaid.org"
                                                                                                            }
                                                                                                          }
                                                                                                        ],
                                                                                                        "name": "NODE_0001839",
                                                                                                        "node_attrs": {
                                                                                                          "clade_membership": {
                                                                                                            "value": "20B"
                                                                                                          },
                                                                                                          "div": 9,
                                                                                                          "custom_location": {
                                                                                                            "confidence": {
                                                                                                              "North America": 0.999728645250516
                                                                                                            },
                                                                                                            "entropy": 0.002693661769703871,
                                                                                                            "value": "North America"
                                                                                                          },
                                                                                                          "num_date": {
                                                                                                            "confidence": [
                                                                                                              2020.435742504992,
                                                                                                              2020.9395191237827
                                                                                                            ],
                                                                                                            "value": 2020.8271745686025
                                                                                                          },
                                                                                                          "subclade_membership": {
                                                                                                            "value": "20B"
                                                                                                          }
                                                                                                        }
                                                                                                      }
                                                                                                    ],
                                                                                                    "name": "NODE_0001837",
                                                                                                    "node_attrs": {
                                                                                                      "clade_membership": {
                                                                                                        "value": "20B"
                                                                                                      },
                                                                                                      "div": 9,
                                                                                                      "custom_location": {
                                                                                                        "confidence": {
                                                                                                          "North America": 0.9991165843655323
                                                                                                        },
                                                                                                        "entropy": 0.007694356462055773,
                                                                                                        "value": "North America"
                                                                                                      },
                                                                                                      "num_date": {
                                                                                                        "confidence": [
                                                                                                          2020.4245381731287,
                                                                                                          2020.8758867361305
                                                                                                        ],
                                                                                                        "value": 2020.777164480091
                                                                                                      },
                                                                                                      "subclade_membership": {
                                                                                                        "value": "20B"
                                                                                                      }
                                                                                                    }
                                                                                                  }
                                                                                                ],
                                                                                                "name": "NODE_0002839",
                                                                                                "node_attrs": {
                                                                                                  "clade_membership": {
                                                                                                    "value": "20B"
                                                                                                  },
                                                                                                  "div": 9,
                                                                                                  "custom_location": {
                                                                                                    "confidence": {
                                                                                                      "Africa": 0.001075666354759292,
                                                                                                      "Europe": 0.010063322715631913,
                                                                                                      "North America": 0.9868704882805371,
                                                                                                      "South America": 0.0017314158253128756
                                                                                                    },
                                                                                                    "entropy": 0.07987214385078038,
                                                                                                    "value": "North America"
                                                                                                  },
                                                                                                  "num_date": {
                                                                                                    "confidence": [
                                                                                                      2020.46550966857,
                                                                                                      2020.908671074216
                                                                                                    ],
                                                                                                    "value": 2020.6078518392558
                                                                                                  },
                                                                                                  "subclade_membership": {
                                                                                                    "value": "20B"
                                                                                                  }
                                                                                                }
                                                                                              }
                                                                                            ],
                                                                                            "name": "NODE_0001834",
                                                                                            "node_attrs": {
                                                                                              "clade_membership": {
                                                                                                "value": "20B"
                                                                                              },
                                                                                              "div": 8,
                                                                                              "custom_location": {
                                                                                                "confidence": {
                                                                                                  "Africa": 0.07830630254807883,
                                                                                                  "Europe": 0.18848036531708462,
                                                                                                  "North America": 0.7069979162024282,
                                                                                                  "South America": 0.020662934133481636
                                                                                                },
                                                                                                "entropy": 0.8688690514363673,
                                                                                                "value": "North America"
                                                                                              },
                                                                                              "num_date": {
                                                                                                "confidence": [
                                                                                                  2020.5138612634832,
                                                                                                  2020.5368852459017
                                                                                                ],
                                                                                                "value": 2020.5368852459017
                                                                                              },
                                                                                              "subclade_membership": {
                                                                                                "value": "20B"
                                                                                              }
                                                                                            }
                                                                                          },
                                                                                          {
                                                                                            "branch_attrs": {
                                                                                              "labels": {
                                                                                                "aa": "N: K203X, R204X, *420X; ORF7b: A15S"
                                                                                              },
                                                                                              "mutations": {
                                                                                                "N": [
                                                                                                  "K203X",
                                                                                                  "R204X",
                                                                                                  "*420X"
                                                                                                ],
                                                                                                "ORF7b": [
                                                                                                  "A15S"
                                                                                                ],
                                                                                                "nuc": [
                                                                                                  "G27798T",
                                                                                                  "A28881-",
                                                                                                  "A28882-",
                                                                                                  "C28883-",
                                                                                                  "G28884-"
                                                                                                ]
                                                                                              }
                                                                                            },
                                                                                            "children": [
                                                                                              {
                                                                                                "branch_attrs": {
                                                                                                  "labels": {
                                                                                                    "aa": "ORF1a: Y1635X, H1636-, T1637-, T1638-, D1639-, P1640-, S1641-, F1642-, L1643-, A3070T, L3606F; ORF1b: N206S, N394S; S: R567K"
                                                                                                  },
                                                                                                  "mutations": {
                                                                                                    "ORF1a": [
                                                                                                      "Y1635X",
                                                                                                      "H1636-",
                                                                                                      "T1637-",
                                                                                                      "T1638-",
                                                                                                      "D1639-",
                                                                                                      "P1640-",
                                                                                                      "S1641-",
                                                                                                      "F1642-",
                                                                                                      "L1643-",
                                                                                                      "A3070T",
                                                                                                      "L3606F"
                                                                                                    ],
                                                                                                    "ORF1b": [
                                                                                                      "N206S",
                                                                                                      "N394S"
                                                                                                    ],
                                                                                                    "S": [
                                                                                                      "R567K"
                                                                                                    ],
                                                                                                    "nuc": [
                                                                                                      "C203T",
                                                                                                      "A5169-",
                                                                                                      "C5170-",
                                                                                                      "C5171-",
                                                                                                      "A5172-",
                                                                                                      "C5173-",
                                                                                                      "A5174-",
                                                                                                      "C5175-",
                                                                                                      "A5176-",
                                                                                                      "A5177-",
                                                                                                      "C5178-",
                                                                                                      "T5179-",
                                                                                                      "G5180-",
                                                                                                      "A5181-",
                                                                                                      "T5182-",
                                                                                                      "C5183-",
                                                                                                      "C5184-",
                                                                                                      "T5185-",
                                                                                                      "A5186-",
                                                                                                      "G5187-",
                                                                                                      "T5188-",
                                                                                                      "T5189-",
                                                                                                      "T5190-",
                                                                                                      "T5191-",
                                                                                                      "C5192-",
                                                                                                      "T5193-",
                                                                                                      "G5194-",
                                                                                                      "G9473A",
                                                                                                      "G11083T",
                                                                                                      "A14084G",
                                                                                                      "A14648G",
                                                                                                      "G23262A"
                                                                                                    ]
                                                                                                  }
                                                                                                },
                                                                                                "name": "Turkey/44_Ankara_GUMV_50956/2020",
                                                                                                "node_attrs": {
                                                                                                  "author": {
                                                                                                    "author": "Erdem \u015eahin et al",
                                                                                                    "value": "Erdem \u015eahin et al"
                                                                                                  },
                                                                                                  "clade_membership": {
                                                                                                    "value": "20B"
                                                                                                  },
                                                                                                  "country": {
                                                                                                    "value": "Europe"
                                                                                                  },
                                                                                                  "div": 15,
                                                                                                  "division": {
                                                                                                    "value": "Europe"
                                                                                                  },
                                                                                                  "division_exposure": {
                                                                                                    "value": "Europe"
                                                                                                  },
                                                                                                  "gisaid_epi_isl": {
                                                                                                    "value": "EPI_ISL_984994"
                                                                                                  },
                                                                                                  "host": {
                                                                                                    "value": "Human"
                                                                                                  },
                                                                                                  "custom_location": {
                                                                                                    "confidence": {
                                                                                                      "Europe": 1.0
                                                                                                    },
                                                                                                    "entropy": -1.000088900581841e-12,
                                                                                                    "value": "Europe"
                                                                                                  },
                                                                                                  "num_date": {
                                                                                                    "confidence": [
                                                                                                      2020.889344262295,
                                                                                                      2020.889344262295
                                                                                                    ],
                                                                                                    "value": 2020.889344262295
                                                                                                  },
                                                                                                  "originating_lab": {
                                                                                                    "value": "Gazi University Faculty of Medicine, Medical Virology Laboratory"
                                                                                                  },
                                                                                                  "pangolin_lineage": {
                                                                                                    "value": "B.1"
                                                                                                  },
                                                                                                  "recency": {
                                                                                                    "value": "One month ago"
                                                                                                  },
                                                                                                  "region": {
                                                                                                    "value": "Europe"
                                                                                                  },
                                                                                                  "region_exposure": {
                                                                                                    "value": "Europe"
                                                                                                  },
                                                                                                  "subclade_membership": {
                                                                                                    "value": "20B"
                                                                                                  },
                                                                                                  "submitting_lab": {
                                                                                                    "value": "Gazi University Faculty of Medicine, Medical Virology Laboratory"
                                                                                                  },
                                                                                                  "url": "https://www.gisaid.org"
                                                                                                }
                                                                                              },
                                                                                              {
                                                                                                "branch_attrs": {
                                                                                                  "labels": {
                                                                                                    "aa": "ORF1a: T951I"
                                                                                                  },
                                                                                                  "mutations": {
                                                                                                    "ORF1a": [
                                                                                                      "T951I"
                                                                                                    ],
                                                                                                    "nuc": [
                                                                                                      "C3117T"
                                                                                                    ]
                                                                                                  }
                                                                                                },
                                                                                                "children": [
                                                                                                  {
                                                                                                    "branch_attrs": {
                                                                                                      "labels": {
                                                                                                        "aa": "N: G34W; ORF1b: P1342S"
                                                                                                      },
                                                                                                      "mutations": {
                                                                                                        "N": [
                                                                                                          "G34W"
                                                                                                        ],
                                                                                                        "ORF1b": [
                                                                                                          "P1342S"
                                                                                                        ],
                                                                                                        "nuc": [
                                                                                                          "C5869T",
                                                                                                          "C8956T",
                                                                                                          "C14649T",
                                                                                                          "C17491T",
                                                                                                          "T17877C",
                                                                                                          "C18501T",
                                                                                                          "G28373T"
                                                                                                        ]
                                                                                                      }
                                                                                                    },
                                                                                                    "name": "Turkey/19_Ankara_GUMV_50216/2020",
                                                                                                    "node_attrs": {
                                                                                                      "author": {
                                                                                                        "author": "Erdem \u015eahin et al",
                                                                                                        "value": "Erdem \u015eahin et al"
                                                                                                      },
                                                                                                      "clade_membership": {
                                                                                                        "value": "20B"
                                                                                                      },
                                                                                                      "country": {
                                                                                                        "value": "Europe"
                                                                                                      },
                                                                                                      "div": 17,
                                                                                                      "division": {
                                                                                                        "value": "Europe"
                                                                                                      },
                                                                                                      "division_exposure": {
                                                                                                        "value": "Europe"
                                                                                                      },
                                                                                                      "gisaid_epi_isl": {
                                                                                                        "value": "EPI_ISL_984983"
                                                                                                      },
                                                                                                      "host": {
                                                                                                        "value": "Human"
                                                                                                      },
                                                                                                      "custom_location": {
                                                                                                        "confidence": {
                                                                                                          "Europe": 1.0
                                                                                                        },
                                                                                                        "entropy": -1.000088900581841e-12,
                                                                                                        "value": "Europe"
                                                                                                      },
                                                                                                      "num_date": {
                                                                                                        "confidence": [
                                                                                                          2020.8838797814208,
                                                                                                          2020.8838797814208
                                                                                                        ],
                                                                                                        "value": 2020.8838797814208
                                                                                                      },
                                                                                                      "originating_lab": {
                                                                                                        "value": "Gazi University Faculty of Medicine, Medical Virology Laboratory"
                                                                                                      },
                                                                                                      "pangolin_lineage": {
                                                                                                        "value": "B.1"
                                                                                                      },
                                                                                                      "recency": {
                                                                                                        "value": "One month ago"
                                                                                                      },
                                                                                                      "region": {
                                                                                                        "value": "Europe"
                                                                                                      },
                                                                                                      "region_exposure": {
                                                                                                        "value": "Europe"
                                                                                                      },
                                                                                                      "subclade_membership": {
                                                                                                        "value": "20B"
                                                                                                      },
                                                                                                      "submitting_lab": {
                                                                                                        "value": "Gazi University Faculty of Medicine, Medical Virology Laboratory"
                                                                                                      },
                                                                                                      "url": "https://www.gisaid.org"
                                                                                                    }
                                                                                                  },
                                                                                                  {
                                                                                                    "branch_attrs": {
                                                                                                      "labels": {
                                                                                                        "aa": "ORF1a: T1822I; ORF3a: D155Y"
                                                                                                      },
                                                                                                      "mutations": {
                                                                                                        "ORF1a": [
                                                                                                          "T1822I"
                                                                                                        ],
                                                                                                        "ORF3a": [
                                                                                                          "D155Y"
                                                                                                        ],
                                                                                                        "nuc": [
                                                                                                          "C5730T",
                                                                                                          "T11218C",
                                                                                                          "C12367T",
                                                                                                          "G15543A",
                                                                                                          "G25855T",
                                                                                                          "C27630T",
                                                                                                          "C29095T"
                                                                                                        ]
                                                                                                      }
                                                                                                    },
                                                                                                    "name": "Turkey/14_Ankara_GUMV_49551/2020",
                                                                                                    "node_attrs": {
                                                                                                      "author": {
                                                                                                        "author": "Erdem \u015eahin et al",
                                                                                                        "value": "Erdem \u015eahin et al"
                                                                                                      },
                                                                                                      "clade_membership": {
                                                                                                        "value": "20B"
                                                                                                      },
                                                                                                      "country": {
                                                                                                        "value": "Europe"
                                                                                                      },
                                                                                                      "div": 17,
                                                                                                      "division": {
                                                                                                        "value": "Europe"
                                                                                                      },
                                                                                                      "division_exposure": {
                                                                                                        "value": "Europe"
                                                                                                      },
                                                                                                      "gisaid_epi_isl": {
                                                                                                        "value": "EPI_ISL_984980"
                                                                                                      },
                                                                                                      "host": {
                                                                                                        "value": "Human"
                                                                                                      },
                                                                                                      "custom_location": {
                                                                                                        "confidence": {
                                                                                                          "Europe": 1.0
                                                                                                        },
                                                                                                        "entropy": -1.000088900581841e-12,
                                                                                                        "value": "Europe"
                                                                                                      },
                                                                                                      "num_date": {
                                                                                                        "confidence": [
                                                                                                          2020.8784153005465,
                                                                                                          2020.8784153005465
                                                                                                        ],
                                                                                                        "value": 2020.8784153005465
                                                                                                      },
                                                                                                      "originating_lab": {
                                                                                                        "value": "Gazi University Faculty of Medicine, Medical Virology Laboratory"
                                                                                                      },
                                                                                                      "pangolin_lineage": {
                                                                                                        "value": "B.1"
                                                                                                      },
                                                                                                      "recency": {
                                                                                                        "value": "One month ago"
                                                                                                      },
                                                                                                      "region": {
                                                                                                        "value": "Europe"
                                                                                                      },
                                                                                                      "region_exposure": {
                                                                                                        "value": "Europe"
                                                                                                      },
                                                                                                      "subclade_membership": {
                                                                                                        "value": "20B"
                                                                                                      },
                                                                                                      "submitting_lab": {
                                                                                                        "value": "Gazi University Faculty of Medicine, Medical Virology Laboratory"
                                                                                                      },
                                                                                                      "url": "https://www.gisaid.org"
                                                                                                    }
                                                                                                  },
                                                                                                  {
                                                                                                    "branch_attrs": {
                                                                                                      "labels": {
                                                                                                        "aa": "ORF1a: T78I, Y1635X, H1636-, T1637-, T1638-, D1639-, P1640-, S1641-, F1642-, L1643-, N1995H; ORF1b: R1315C, P2204S; S: G75V, A262S"
                                                                                                      },
                                                                                                      "mutations": {
                                                                                                        "ORF1a": [
                                                                                                          "T78I",
                                                                                                          "Y1635X",
                                                                                                          "H1636-",
                                                                                                          "T1637-",
                                                                                                          "T1638-",
                                                                                                          "D1639-",
                                                                                                          "P1640-",
                                                                                                          "S1641-",
                                                                                                          "F1642-",
                                                                                                          "L1643-",
                                                                                                          "N1995H"
                                                                                                        ],
                                                                                                        "ORF1b": [
                                                                                                          "R1315C",
                                                                                                          "P2204S"
                                                                                                        ],
                                                                                                        "S": [
                                                                                                          "G75V",
                                                                                                          "A262S"
                                                                                                        ],
                                                                                                        "nuc": [
                                                                                                          "C498T",
                                                                                                          "C5170-",
                                                                                                          "C5171-",
                                                                                                          "A5172-",
                                                                                                          "C5173-",
                                                                                                          "A5174-",
                                                                                                          "C5175-",
                                                                                                          "A5176-",
                                                                                                          "A5177-",
                                                                                                          "C5178-",
                                                                                                          "T5179-",
                                                                                                          "G5180-",
                                                                                                          "A5181-",
                                                                                                          "T5182-",
                                                                                                          "C5183-",
                                                                                                          "C5184-",
                                                                                                          "T5185-",
                                                                                                          "A5186-",
                                                                                                          "G5187-",
                                                                                                          "T5188-",
                                                                                                          "T5189-",
                                                                                                          "T5190-",
                                                                                                          "T5191-",
                                                                                                          "C5192-",
                                                                                                          "T5193-",
                                                                                                          "G5194-",
                                                                                                          "A6248C",
                                                                                                          "C17410T",
                                                                                                          "C20077T",
                                                                                                          "G21786T",
                                                                                                          "G22346T",
                                                                                                          "C25710T",
                                                                                                          "C26907T"
                                                                                                        ]
                                                                                                      }
                                                                                                    },
                                                                                                    "name": "Turkey/17_Ankara_GUMV_50104/2020",
                                                                                                    "node_attrs": {
                                                                                                      "author": {
                                                                                                        "author": "Erdem \u015eahin et al",
                                                                                                        "value": "Erdem \u015eahin et al"
                                                                                                      },
                                                                                                      "clade_membership": {
                                                                                                        "value": "20B"
                                                                                                      },
                                                                                                      "country": {
                                                                                                        "value": "Europe"
                                                                                                      },
                                                                                                      "div": 18,
                                                                                                      "division": {
                                                                                                        "value": "Europe"
                                                                                                      },
                                                                                                      "division_exposure": {
                                                                                                        "value": "Europe"
                                                                                                      },
                                                                                                      "gisaid_epi_isl": {
                                                                                                        "value": "EPI_ISL_984982"
                                                                                                      },
                                                                                                      "host": {
                                                                                                        "value": "Human"
                                                                                                      },
                                                                                                      "custom_location": {
                                                                                                        "confidence": {
                                                                                                          "Europe": 1.0
                                                                                                        },
                                                                                                        "entropy": -1.000088900581841e-12,
                                                                                                        "value": "Europe"
                                                                                                      },
                                                                                                      "num_date": {
                                                                                                        "confidence": [
                                                                                                          2020.8811475409836,
                                                                                                          2020.8811475409836
                                                                                                        ],
                                                                                                        "value": 2020.8811475409836
                                                                                                      },
                                                                                                      "originating_lab": {
                                                                                                        "value": "Gazi University Faculty of Medicine, Medical Virology Laboratory"
                                                                                                      },
                                                                                                      "pangolin_lineage": {
                                                                                                        "value": "B.1"
                                                                                                      },
                                                                                                      "recency": {
                                                                                                        "value": "One month ago"
                                                                                                      },
                                                                                                      "region": {
                                                                                                        "value": "Europe"
                                                                                                      },
                                                                                                      "region_exposure": {
                                                                                                        "value": "Europe"
                                                                                                      },
                                                                                                      "subclade_membership": {
                                                                                                        "value": "20B"
                                                                                                      },
                                                                                                      "submitting_lab": {
                                                                                                        "value": "Gazi University Faculty of Medicine, Medical Virology Laboratory"
                                                                                                      },
                                                                                                      "url": "https://www.gisaid.org"
                                                                                                    }
                                                                                                  },
                                                                                                  {
                                                                                                    "branch_attrs": {
                                                                                                      "labels": {
                                                                                                        "aa": "N: X203K, X204L, X420*"
                                                                                                      },
                                                                                                      "mutations": {
                                                                                                        "N": [
                                                                                                          "X203K",
                                                                                                          "X204L",
                                                                                                          "X420*"
                                                                                                        ],
                                                                                                        "nuc": [
                                                                                                          "-28881A",
                                                                                                          "-28882A",
                                                                                                          "-28883C",
                                                                                                          "-28884T"
                                                                                                        ]
                                                                                                      }
                                                                                                    },
                                                                                                    "children": [
                                                                                                      {
                                                                                                        "branch_attrs": {
                                                                                                          "labels": {
                                                                                                            "aa": "ORF1a: V3748I; ORF1b: V2237F; S: N501Y"
                                                                                                          },
                                                                                                          "mutations": {
                                                                                                            "ORF1a": [
                                                                                                              "V3748I"
                                                                                                            ],
                                                                                                            "ORF1b": [
                                                                                                              "V2237F"
                                                                                                            ],
                                                                                                            "S": [
                                                                                                              "N501Y"
                                                                                                            ],
                                                                                                            "nuc": [
                                                                                                              "G11507A",
                                                                                                              "G20176T",
                                                                                                              "A23063T"
                                                                                                            ]
                                                                                                          }
                                                                                                        },
                                                                                                        "name": "Turkey/HSGM-1121/2020",
                                                                                                        "node_attrs": {
                                                                                                          "author": {
                                                                                                            "author": "Fatma Bayrakdar et al",
                                                                                                            "value": "Fatma Bayrakdar et al"
                                                                                                          },
                                                                                                          "clade_membership": {
                                                                                                            "value": "20B"
                                                                                                          },
                                                                                                          "country": {
                                                                                                            "value": "Europe"
                                                                                                          },
                                                                                                          "div": 13,
                                                                                                          "division": {
                                                                                                            "value": "Europe"
                                                                                                          },
                                                                                                          "division_exposure": {
                                                                                                            "value": "Europe"
                                                                                                          },
                                                                                                          "gisaid_epi_isl": {
                                                                                                            "value": "EPI_ISL_812774"
                                                                                                          },
                                                                                                          "host": {
                                                                                                            "value": "Human"
                                                                                                          },
                                                                                                          "custom_location": {
                                                                                                            "confidence": {
                                                                                                              "Europe": 1.0
                                                                                                            },
                                                                                                            "entropy": -1.000088900581841e-12,
                                                                                                            "value": "Europe"
                                                                                                          },
                                                                                                          "num_date": {
                                                                                                            "confidence": [
                                                                                                              2020.9795081967213,
                                                                                                              2020.9795081967213
                                                                                                            ],
                                                                                                            "value": 2020.9795081967213
                                                                                                          },
                                                                                                          "originating_lab": {
                                                                                                            "value": "Ministry of Health Turkey"
                                                                                                          },
                                                                                                          "pangolin_lineage": {
                                                                                                            "value": "B.1.1"
                                                                                                          },
                                                                                                          "recency": {
                                                                                                            "value": "Older"
                                                                                                          },
                                                                                                          "region": {
                                                                                                            "value": "Europe"
                                                                                                          },
                                                                                                          "region_exposure": {
                                                                                                            "value": "Europe"
                                                                                                          },
                                                                                                          "subclade_membership": {
                                                                                                            "value": "20B"
                                                                                                          },
                                                                                                          "submitting_lab": {
                                                                                                            "value": "Ministry of Health Turkey"
                                                                                                          },
                                                                                                          "url": "https://www.gisaid.org"
                                                                                                        }
                                                                                                      },
                                                                                                      {
                                                                                                        "branch_attrs": {
                                                                                                          "labels": {
                                                                                                            "aa": "ORF1a: T609I"
                                                                                                          },
                                                                                                          "mutations": {
                                                                                                            "ORF1a": [
                                                                                                              "T609I"
                                                                                                            ],
                                                                                                            "nuc": [
                                                                                                              "C2091T"
                                                                                                            ]
                                                                                                          }
                                                                                                        },
                                                                                                        "children": [
                                                                                                          {
                                                                                                            "branch_attrs": {
                                                                                                              "labels": {
                                                                                                                "aa": "N: T205I; ORF1a: A3209T; ORF3a: A98V; S: P863S"
                                                                                                              },
                                                                                                              "mutations": {
                                                                                                                "N": [
                                                                                                                  "T205I"
                                                                                                                ],
                                                                                                                "ORF1a": [
                                                                                                                  "A3209T"
                                                                                                                ],
                                                                                                                "ORF3a": [
                                                                                                                  "A98V"
                                                                                                                ],
                                                                                                                "S": [
                                                                                                                  "P863S"
                                                                                                                ],
                                                                                                                "nuc": [
                                                                                                                  "G9890A",
                                                                                                                  "G20580T",
                                                                                                                  "C24149T",
                                                                                                                  "C25685T",
                                                                                                                  "C28887T"
                                                                                                                ]
                                                                                                              }
                                                                                                            },
                                                                                                            "name": "NewZealand/20CV0587/2020",
                                                                                                            "node_attrs": {
                                                                                                              "author": {
                                                                                                                "author": "Xiaoyun Ren et al",
                                                                                                                "value": "Xiaoyun Ren et al"
                                                                                                              },
                                                                                                              "clade_membership": {
                                                                                                                "value": "20B"
                                                                                                              },
                                                                                                              "country": {
                                                                                                                "value": "Oceania"
                                                                                                              },
                                                                                                              "div": 16,
                                                                                                              "division": {
                                                                                                                "value": "Oceania"
                                                                                                              },
                                                                                                              "division_exposure": {
                                                                                                                "value": "Oceania"
                                                                                                              },
                                                                                                              "gisaid_epi_isl": {
                                                                                                                "value": "EPI_ISL_661261"
                                                                                                              },
                                                                                                              "host": {
                                                                                                                "value": "Human"
                                                                                                              },
                                                                                                              "custom_location": {
                                                                                                                "confidence": {
                                                                                                                  "Oceania": 1.0
                                                                                                                },
                                                                                                                "entropy": -1.000088900581841e-12,
                                                                                                                "value": "Oceania"
                                                                                                              },
                                                                                                              "num_date": {
                                                                                                                "confidence": [
                                                                                                                  2020.886612021858,
                                                                                                                  2020.886612021858
                                                                                                                ],
                                                                                                                "value": 2020.886612021858
                                                                                                              },
                                                                                                              "originating_lab": {
                                                                                                                "value": "LabPLUS"
                                                                                                              },
                                                                                                              "pangolin_lineage": {
                                                                                                                "value": "B.1.1.224"
                                                                                                              },
                                                                                                              "recency": {
                                                                                                                "value": "Older"
                                                                                                              },
                                                                                                              "region": {
                                                                                                                "value": "Oceania"
                                                                                                              },
                                                                                                              "region_exposure": {
                                                                                                                "value": "Oceania"
                                                                                                              },

                                                                                                              "subclade_membership": {
                                                                                                                "value": "20B"
                                                                                                              },
                                                                                                              "submitting_lab": {
                                                                                                                "value": "Institute of Environmental Science and Research (ESR)"
                                                                                                              },
                                                                                                              "url": "https://www.gisaid.org"
                                                                                                            }
                                                                                                          },
                                                                                                          {
                                                                                                            "branch_attrs": {
                                                                                                              "labels": {
                                                                                                                "aa": "ORF3a: E19G; S: V1104L"
                                                                                                              },
                                                                                                              "mutations": {
                                                                                                                "ORF3a": [
                                                                                                                  "E19G"
                                                                                                                ],
                                                                                                                "S": [
                                                                                                                  "V1104L"
                                                                                                                ],
                                                                                                                "nuc": [
                                                                                                                  "C10507T",
                                                                                                                  "G24872T",
                                                                                                                  "A25448G",
                                                                                                                  "G26951T"
                                                                                                                ]
                                                                                                              }
                                                                                                            },
                                                                                                            "name": "cat/Greece/2K/2020",
                                                                                                            "node_attrs": {
                                                                                                              "author": {
                                                                                                                "author": "Dovrolis N. et al",
                                                                                                                "value": "Dovrolis N. et al"
                                                                                                              },
                                                                                                              "clade_membership": {
                                                                                                                "value": "20B"
                                                                                                              },
                                                                                                              "country": {
                                                                                                                "value": "Europe"
                                                                                                              },
                                                                                                              "div": 15,
                                                                                                              "division": {
                                                                                                                "value": "Europe"
                                                                                                              },
                                                                                                              "division_exposure": {
                                                                                                                "value": "Europe"
                                                                                                              },
                                                                                                              "gisaid_epi_isl": {
                                                                                                                "value": "EPI_ISL_717979"
                                                                                                              },
                                                                                                              "host": {
                                                                                                                "value": "Felis catus"
                                                                                                              },
                                                                                                              "custom_location": {
                                                                                                                "confidence": {
                                                                                                                  "Europe": 1.0
                                                                                                                },
                                                                                                                "entropy": -1.000088900581841e-12,
                                                                                                                "value": "Europe"
                                                                                                              },
                                                                                                              "num_date": {
                                                                                                                "confidence": [
                                                                                                                  2020.8948087431695,
                                                                                                                  2020.8948087431695
                                                                                                                ],
                                                                                                                "value": 2020.8948087431695
                                                                                                              },
                                                                                                              "originating_lab": {
                                                                                                                "value": "Laboratory of Microbiology and Infectious Diseases, Faculty of Veterinary Medicine, Aristotle University of Thessaloniki, University Campus, 541 24, Thessaloniki, Greece."
                                                                                                              },
                                                                                                              "pangolin_lineage": {
                                                                                                                "value": "B.1.1"
                                                                                                              },
                                                                                                              "recency": {
                                                                                                                "value": "Older"
                                                                                                              },
                                                                                                              "region": {
                                                                                                                "value": "Europe"
                                                                                                              },
                                                                                                              "region_exposure": {
                                                                                                                "value": "Europe"
                                                                                                              },
                                                                                                              "subclade_membership": {
                                                                                                                "value": "20B"
                                                                                                              },
                                                                                                              "submitting_lab": {
                                                                                                                "value": "Laboratory of Biology, Department of Medicine, Democritus University of Thrace, Alexandroupolis, Greece"
                                                                                                              },
                                                                                                              "url": "https://www.gisaid.org"
                                                                                                            }
                                                                                                          }
                                                                                                        ],
                                                                                                        "name": "NODE_0002831",
                                                                                                        "node_attrs": {
                                                                                                          "clade_membership": {
                                                                                                            "value": "20B"
                                                                                                          },
                                                                                                          "div": 11,
                                                                                                          "custom_location": {
                                                                                                            "confidence": {
                                                                                                              "Asia": 0.01384522121336324,
                                                                                                              "Europe": 0.9382451896503269,
                                                                                                              "Oceania": 0.038670058489162114,
                                                                                                              "South America": 0.006254300259756161
                                                                                                            },
                                                                                                            "entropy": 0.29627707503474443,
                                                                                                            "value": "Europe"
                                                                                                          },
                                                                                                          "num_date": {
                                                                                                            "confidence": [
                                                                                                              2020.5357134882136,
                                                                                                              2020.8546198386248
                                                                                                            ],
                                                                                                            "value": 2020.7644055100686
                                                                                                          },
                                                                                                          "subclade_membership": {
                                                                                                            "value": "20B"
                                                                                                          }
                                                                                                        }
                                                                                                      }
                                                                                                    ],
                                                                                                    "name": "NODE_0001843",
                                                                                                    "node_attrs": {
                                                                                                      "clade_membership": {
                                                                                                        "value": "20B"
                                                                                                      },
                                                                                                      "div": 10,
                                                                                                      "custom_location": {
                                                                                                        "confidence": {
                                                                                                          "Asia": 0.005017619241761033,
                                                                                                          "Europe": 0.9894428134095714,
                                                                                                          "Oceania": 0.0014590698205902775,
                                                                                                          "South America": 0.0026225161455068714
                                                                                                        },
                                                                                                        "entropy": 0.07272927638103599,
                                                                                                        "value": "Europe"
                                                                                                      },
                                                                                                      "num_date": {
                                                                                                        "confidence": [
                                                                                                          2020.5186844841348,
                                                                                                          2020.8608202516186
                                                                                                        ],
                                                                                                        "value": 2020.706381393003
                                                                                                      },
                                                                                                      "subclade_membership": {
                                                                                                        "value": "20B"
                                                                                                      }
                                                                                                    }
                                                                                                  }
                                                                                                ],
                                                                                                "name": "NODE_0002827",
                                                                                                "node_attrs": {
                                                                                                  "clade_membership": {
                                                                                                    "value": "20B"
                                                                                                  },
                                                                                                  "div": 10,
                                                                                                  "custom_location": {
                                                                                                    "confidence": {
                                                                                                      "Europe": 0.9998163306168717
                                                                                                    },
                                                                                                    "entropy": 0.001967435785831951,
                                                                                                    "value": "Europe"
                                                                                                  },
                                                                                                  "num_date": {
                                                                                                    "confidence": [
                                                                                                      2020.5406765310609,
                                                                                                      2020.8641496925284
                                                                                                    ],
                                                                                                    "value": 2020.6072611879229
                                                                                                  },
                                                                                                  "subclade_membership": {
                                                                                                    "value": "20B"
                                                                                                  }
                                                                                                }
                                                                                              }
                                                                                            ],
                                                                                            "name": "NODE_0002826",
                                                                                            "node_attrs": {
                                                                                              "clade_membership": {
                                                                                                "value": "20B"
                                                                                              },
                                                                                              "div": 9,
                                                                                              "custom_location": {
                                                                                                "confidence": {
                                                                                                  "Asia": 0.005221647273793859,
                                                                                                  "Europe": 0.9301516317299892,
                                                                                                  "North America": 0.05266515914105876,
                                                                                                  "South America": 0.008770771969052512
                                                                                                },
                                                                                                "entropy": 0.3103905673773683,
                                                                                                "value": "Europe"
                                                                                              },
                                                                                              "num_date": {
                                                                                                "confidence": [
                                                                                                  2020.468607830949,
                                                                                                  2020.7962732457177
                                                                                                ],
                                                                                                "value": 2020.5700365875905
                                                                                              },
                                                                                              "subclade_membership": {
                                                                                                "value": "20B"
                                                                                              }
                                                                                            }
                                                                                          }
                                                                                        ],
                                                                                        "name": "NODE_0001833",
                                                                                        "node_attrs": {
                                                                                          "clade_membership": {
                                                                                            "value": "20B"
                                                                                          },
                                                                                          "div": 8,
                                                                                          "custom_location": {
                                                                                            "confidence": {
                                                                                              "Africa": 0.015617767079852912,
                                                                                              "Europe": 0.2737519630899835,
                                                                                              "North America": 0.6905447985922311,
                                                                                              "South America": 0.015697143863049493
                                                                                            },
                                                                                            "entropy": 0.7649029798262404,
                                                                                            "value": "North America"
                                                                                          },
                                                                                          "num_date": {
                                                                                            "confidence": [
                                                                                              2020.432873811934,
                                                                                              2020.5344854691275
                                                                                            ],
                                                                                            "value": 2020.5248863620309
                                                                                          },
                                                                                          "subclade_membership": {
                                                                                            "value": "20B"
                                                                                          }
                                                                                        }
                                                                                      }
                                                                                    ],
                                                                                    "name": "NODE_0001831",
                                                                                    "node_attrs": {
                                                                                      "clade_membership": {
                                                                                        "value": "20B"
                                                                                      },
                                                                                      "div": 8,
                                                                                      "custom_location": {
                                                                                        "confidence": {
                                                                                          "Africa": 0.0012152006463483711,
                                                                                          "Europe": 0.07608346764806483,
                                                                                          "North America": 0.912491211225618,
                                                                                          "South America": 0.008970994650240705
                                                                                        },
                                                                                        "entropy": 0.3384714968950032,
                                                                                        "value": "North America"
                                                                                      },
                                                                                      "num_date": {
                                                                                        "confidence": [
                                                                                          2020.4317142024015,
                                                                                          2020.5334540880683
                                                                                        ],
                                                                                        "value": 2020.5104877013862
                                                                                      },
                                                                                      "subclade_membership": {
                                                                                        "value": "20B"
                                                                                      }
                                                                                    }
                                                                                  }
                                                                                ],
                                                                                "name": "NODE_0001830",
                                                                                "node_attrs": {
                                                                                  "clade_membership": {
                                                                                    "value": "20B"
                                                                                  },
                                                                                  "div": 8,
                                                                                  "custom_location": {
                                                                                    "confidence": {
                                                                                      "Asia": 0.0014960772691622992,
                                                                                      "Europe": 0.08748480191452918,
                                                                                      "North America": 0.889577107689144,
                                                                                      "South America": 0.02066800943936091
                                                                                    },
                                                                                    "entropy": 0.41292365105258777,
                                                                                    "value": "North America"
                                                                                  },
                                                                                  "num_date": {
                                                                                    "confidence": [
                                                                                      2020.4286581368808,
                                                                                      2020.529084272695
                                                                                    ],
                                                                                    "value": 2020.4950287404617
                                                                                  },
                                                                                  "subclade_membership": {
                                                                                    "value": "20B"
                                                                                  }
                                                                                }
                                                                              }
                                                                            ],
                                                                            "name": "NODE_0001829",
                                                                            "node_attrs": {
                                                                              "clade_membership": {
                                                                                "value": "20B"
                                                                              },
                                                                              "div": 8,
                                                                              "custom_location": {
                                                                                "confidence": {
                                                                                  "Asia": 0.010509074533990827,
                                                                                  "Europe": 0.5655487036569141,
                                                                                  "North America": 0.17153814597573605,
                                                                                  "South America": 0.24772452591050553
                                                                                },
                                                                                "entropy": 1.0455887007867477,
                                                                                "value": "Europe"
                                                                              },
                                                                              "num_date": {
                                                                                "confidence": [
                                                                                  2020.418302675576,
                                                                                  2020.5277022076536
                                                                                ],
                                                                                "value": 2020.4739552901622
                                                                              },
                                                                              "subclade_membership": {
                                                                                "value": "20B"
                                                                              }
                                                                            }
                                                                          }
                                                                        ],
                                                                        "name": "NODE_0001828",
                                                                        "node_attrs": {
                                                                          "clade_membership": {
                                                                            "value": "20B"
                                                                          },
                                                                          "div": 8,
                                                                          "custom_location": {
                                                                            "confidence": {
                                                                              "Asia": 0.008207461431386535,
                                                                              "Europe": 0.26323260756067624,
                                                                              "North America": 0.01811713412440492,
                                                                              "South America": 0.7071706510688573
                                                                            },
                                                                            "entropy": 0.728924858316546,
                                                                            "value": "South America"
                                                                          },
                                                                          "num_date": {
                                                                            "confidence": [
                                                                              2020.0663283683887,
                                                                              2020.52675210212
                                                                            ],
                                                                            "value": 2020.4533672060313
                                                                          },
                                                                          "subclade_membership": {
                                                                            "value": "20B"
                                                                          }
                                                                        }
                                                                      }
                                                                    ],
                                                                    "name": "NODE_0001827",
                                                                    "node_attrs": {
                                                                      "clade_membership": {
                                                                        "value": "20B"
                                                                      },
                                                                      "div": 8,
                                                                      "custom_location": {
                                                                        "confidence": {
                                                                          "Asia": 0.008718598286004473,
                                                                          "Europe": 0.3098032667129935,
                                                                          "North America": 0.00499661629131318,
                                                                          "South America": 0.6729714065009347
                                                                        },
                                                                        "entropy": 0.719238586095039,
                                                                        "value": "South America"
                                                                      },
                                                                      "num_date": {
                                                                        "confidence": [
                                                                          2020.0624060601917,
                                                                          2020.5226605607313
                                                                        ],
                                                                        "value": 2020.426337101977
                                                                      },
                                                                      "subclade_membership": {
                                                                        "value": "20B"
                                                                      }
                                                                    }
                                                                  }
                                                                ],
                                                                "name": "NODE_0001824",
                                                                "node_attrs": {
                                                                  "clade_membership": {
                                                                    "value": "20B"
                                                                  },
                                                                  "div": 8,
                                                                  "custom_location": {
                                                                    "confidence": {
                                                                      "Asia": 0.004118974290947132,
                                                                      "Europe": 0.03698702626442494,
                                                                      "South America": 0.9570252275860316
                                                                    },
                                                                    "entropy": 0.20039614240612413,
                                                                    "value": "South America"
                                                                  },
                                                                  "num_date": {
                                                                    "confidence": [
                                                                      2020.0585519526223,
                                                                      2020.51283459504
                                                                    ],
                                                                    "value": 2020.3905554987975
                                                                  },
                                                                  "subclade_membership": {
                                                                    "value": "20B"
                                                                  }
                                                                }
                                                              }
                                                            ],
                                                            "name": "NODE_0001822",
                                                            "node_attrs": {
                                                              "clade_membership": {
                                                                "value": "20B"
                                                              },
                                                              "div": 8,
                                                              "custom_location": {
                                                                "confidence": {
                                                                  "Asia": 0.008653712194259734,
                                                                  "Europe": 0.01437219900441831,
                                                                  "South America": 0.9759071777581331
                                                                },
                                                                "entropy": 0.13434662578557482,
                                                                "value": "South America"
                                                              },
                                                              "num_date": {
                                                                "confidence": [
                                                                  2020.109250361814,
                                                                  2020.4994283856483
                                                                ],
                                                                "value": 2020.319995272108
                                                              },
                                                              "subclade_membership": {
                                                                "value": "20B"
                                                              }
                                                            }
                                                          }
                                                        ],
                                                        "name": "NODE_0001821",
                                                        "node_attrs": {
                                                          "clade_membership": {
                                                            "value": "20B"
                                                          },
                                                          "div": 8,
                                                          "custom_location": {
                                                            "confidence": {
                                                              "Africa": 0.0015732699257311473,
                                                              "Asia": 0.07307939768255159,
                                                              "Europe": 0.028107510636300678,
                                                              "South America": 0.8960318935504544
                                                            },
                                                            "entropy": 0.40924260047980976,
                                                            "value": "South America"
                                                          },
                                                          "num_date": {
                                                            "confidence": [
                                                              2020.210609890038,
                                                              2020.299180327869
                                                            ],
                                                            "value": 2020.2497992339074
                                                          },
                                                          "subclade_membership": {
                                                            "value": "20B"
                                                          }
                                                        }
                                                      }
                                                    ],
                                                    "name": "NODE_0001816",
                                                    "node_attrs": {
                                                      "clade_membership": {
                                                        "value": "20B"
                                                      },
                                                      "div": 8,
                                                      "custom_location": {
                                                        "confidence": {
                                                          "Asia": 0.005226475619720177,
                                                          "Europe": 0.005721437912929334,
                                                          "South America": 0.9882700561232459
                                                        },
                                                        "entropy": 0.07512624238979183,
                                                        "value": "South America"
                                                      },
                                                      "num_date": {
                                                        "confidence": [
                                                          2020.2082298406365,
                                                          2020.2505038762897
                                                        ],
                                                        "value": 2020.2427322404371
                                                      },
                                                      "subclade_membership": {
                                                        "value": "20B"
                                                      }
                                                    }
                                                  }
                                                ],
                                                "name": "NODE_0001815",
                                                "node_attrs": {
                                                  "clade_membership": {
                                                    "value": "20B"
                                                  },
                                                  "div": 8,
                                                  "custom_location": {
                                                    "confidence": {
                                                      "Europe": 0.0018652135194753086,
                                                      "South America": 0.997122572255065
                                                    },
                                                    "entropy": 0.022735879302433537,
                                                    "value": "South America"
                                                  },
                                                  "num_date": {
                                                    "confidence": [
                                                      2020.2069055643003,
                                                      2020.2445511612427
                                                    ],
                                                    "value": 2020.228056327544
                                                  },
                                                  "subclade_membership": {
                                                    "value": "20B"
                                                  }
                                                }
                                              }
                                            ],
                                            "name": "NODE_0001814",
                                            "node_attrs": {
                                              "clade_membership": {
                                                "value": "20B"
                                              },
                                              "div": 8,
                                              "custom_location": {
                                                "confidence": {
                                                  "Europe": 0.001731342119403564,
                                                  "South America": 0.9975286038668479
                                                },
                                                "entropy": 0.019784402866645425,
                                                "value": "South America"
                                              },
                                              "num_date": {
                                                "confidence": [
                                                  2020.199818258911,
                                                  2020.2389369895272
                                                ],
                                                "value": 2020.2166933943838
                                              },
                                              "subclade_membership": {
                                                "value": "20B"
                                              }
                                            }
                                          }
                                        ],
                                        "name": "NODE_0001811",
                                        "node_attrs": {
                                          "clade_membership": {
                                            "value": "20B"
                                          },
                                          "div": 8,
                                          "custom_location": {
                                            "confidence": {
                                              "Europe": 0.005007940959343298,
                                              "South America": 0.9934662830188561
                                            },
                                            "entropy": 0.04484573212735882,
                                            "value": "South America"
                                          },
                                          "num_date": {
                                            "confidence": [
                                              2020.1781294611787,
                                              2020.2342820350154
                                            ],
                                            "value": 2020.2091353055916
                                          },
                                          "subclade_membership": {
                                            "value": "20B"
                                          }
                                        }
                                      }
                                    ],
                                    "name": "NODE_0001810",
                                    "node_attrs": {
                                      "clade_membership": {
                                        "value": "20B"
                                      },
                                      "div": 8,
                                      "custom_location": {
                                        "confidence": {
                                          "Africa": 0.002142551578305314,
                                          "Asia": 0.002197417451890274,
                                          "Europe": 0.029170151069503027,
                                          "South America": 0.9656810734352629
                                        },
                                        "entropy": 0.16983485706126805,
                                        "value": "South America"
                                      },
                                      "num_date": {
                                        "confidence": [
                                          2020.1642291394887,
                                          2020.1789617486338
                                        ],
                                        "value": 2020.1789617486338
                                      },
                                      "subclade_membership": {
                                        "value": "20B"
                                      }
                                    }
                                  }
                                ],
                                "name": "NODE_0001808",
                                "node_attrs": {
                                  "clade_membership": {
                                    "value": "20B"
                                  },
                                  "div": 8,
                                  "custom_location": {
                                    "confidence": {
                                      "Africa": 0.029591245080396296,
                                      "Asia": 0.010701803518569763,
                                      "Europe": 0.2997908145099667,
                                      "South America": 0.6578440656685121
                                    },
                                    "entropy": 0.8036824103995474,
                                    "value": "South America"
                                  },
                                  "num_date": {
                                    "confidence": [
                                      2020.150513002645,
                                      2020.1761881031014
                                    ],
                                    "value": 2020.1623198754387
                                  },
                                  "subclade_membership": {
                                    "value": "20B"
                                  }
                                }
                              }
                            ],
                            "name": "NODE_0002810",
                            "node_attrs": {
                              "clade_membership": {
                                "value": "20B"
                              },
                              "div": 8,
                              "custom_location": {
                                "confidence": {
                                  "Africa": 0.008535981389597507,
                                  "Asia": 0.008678168159351974,
                                  "Europe": 0.35412948669063926,
                                  "South America": 0.6265885421707794
                                },
                                "entropy": 0.756698018914812,
                                "value": "South America"
                              },
                              "num_date": {
                                "confidence": [
                                  2020.1395895851854,
                                  2020.1598360655737
                                ],
                                "value": 2020.1595549923163
                              },
                              "subclade_membership": {
                                "value": "20B"
                              }
                            }
                          },
                          {
                            "branch_attrs": {
                              "mutations": {
                                "nuc": [
                                  "C313T"
                                ]
                              }
                            },
                            "children": [
                              {
                                "branch_attrs": {
                                  "labels": {
                                    "aa": "ORF3a: D22Y"
                                  },
                                  "mutations": {
                                    "ORF3a": [
                                      "D22Y"
                                    ],
                                    "nuc": [
                                      "G25456T"
                                    ]
                                  }
                                },
                                "name": "Belize/CDC-6846/2020",
                                "node_attrs": {

                                  "author": {
                                    "author": "Jing Zhang et al",
                                    "value": "Jing Zhang et al B"
                                  },
                                  "clade_membership": {
                                    "value": "20B"
                                  },
                                  "country": {
                                    "value": "North America"
                                  },
                                  "div": 9,
                                  "division": {
                                    "value": "North America"
                                  },
                                  "division_exposure": {
                                    "value": "North America"
                                  },
                                  "genbank_accession": {
                                    "value": "MT844024.1"
                                  },
                                  "gisaid_epi_isl": {
                                    "value": "EPI_ISL_509712"
                                  },
                                  "host": {
                                    "value": "Human"
                                  },
                                  "custom_location": {
                                    "confidence": {
                                      "North America": 1.0
                                    },
                                    "entropy": -1.000088900581841e-12,
                                    "value": "North America"
                                  },
                                  "num_date": {
                                    "confidence": [
                                      2020.1653005464482,
                                      2020.1653005464482
                                    ],
                                    "value": 2020.1653005464482
                                  },
                                  "originating_lab": {
                                    "value": "Belize Ministry of Health"
                                  },
                                  "pangolin_lineage": {
                                    "value": "B.1.1.162"
                                  },
                                  "recency": {
                                    "value": "Older"
                                  },
                                  "region": {
                                    "value": "North America"
                                  },
                                  "region_exposure": {
                                    "value": "North America"
                                  },

                                  "subclade_membership": {
                                    "value": "20B"
                                  },
                                  "submitting_lab": {
                                    "value": "Pathogen Discovery, Respiratory Viruses Branch, Division of Viral Diseases, Centers for Disease Control and Prevention"
                                  },
                                  "url": "https://www.gisaid.org"
                                }
                              },
                              {
                                "branch_attrs": {
                                  "labels": {
                                    "aa": "ORF1a: L3606F"
                                  },
                                  "mutations": {
                                    "ORF1a": [
                                      "L3606F"
                                    ],
                                    "nuc": [
                                      "G11083T"
                                    ]
                                  }
                                },
                                "name": "Israel/CVL-n896/2020",
                                "node_attrs": {
                                  "author": {
                                    "author": "Neta Zuckerman et al",
                                    "value": "Neta Zuckerman et al"
                                  },
                                  "clade_membership": {
                                    "value": "20B"
                                  },
                                  "country": {
                                    "value": "Asia"
                                  },
                                  "div": 9,
                                  "division": {
                                    "value": "Asia"
                                  },
                                  "division_exposure": {
                                    "value": "Asia"
                                  },
                                  "gisaid_epi_isl": {
                                    "value": "EPI_ISL_649094"
                                  },
                                  "host": {
                                    "value": "Human"
                                  },
                                  "custom_location": {
                                    "confidence": {
                                      "Asia": 1.0
                                    },
                                    "entropy": -1.000088900581841e-12,
                                    "value": "Asia"
                                  },
                                  "num_date": {
                                    "confidence": [
                                      2020.1571038251366,
                                      2020.1571038251366
                                    ],
                                    "value": 2020.1571038251366
                                  },
                                  "originating_lab": {
                                    "value": "Israel Central Virology laboratory"
                                  },
                                  "pangolin_lineage": {
                                    "value": "B.1.1.162"
                                  },
                                  "recency": {
                                    "value": "Older"
                                  },
                                  "region": {
                                    "value": "Asia"
                                  },
                                  "region_exposure": {
                                    "value": "Asia"
                                  },
                                  "subclade_membership": {
                                    "value": "20B"
                                  },
                                  "submitting_lab": {
                                    "value": "Israel Central Virology laboratory"
                                  },
                                  "url": "https://www.gisaid.org"
                                }
                              },
                              {
                                "branch_attrs": {
                                  "mutations": {
                                    "nuc": [
                                      "A26945T"
                                    ]
                                  }
                                },
                                "children": [
                                  {
                                    "branch_attrs": {
                                      "mutations": {}
                                    },
                                    "name": "Brazil/BA-27/2020",
                                    "node_attrs": {

                                      "author": {
                                        "author": "Stephane Tosta et al",
                                        "value": "Stephane Tosta et al"
                                      },
                                      "clade_membership": {
                                        "value": "20B"
                                      },
                                      "country": {
                                        "value": "Brazil"
                                      },
                                      "div": 9,
                                      "division": {
                                        "value": "Bahia"
                                      },
                                      "division_exposure": {
                                        "value": "Bahia"
                                      },
                                      "gisaid_epi_isl": {
                                        "value": "EPI_ISL_978512"
                                      },
                                      "host": {
                                        "value": "Human"
                                      },
                                      "custom_location": {
                                        "confidence": {
                                          "Brazil": 0.9999999999999999
                                        },
                                        "entropy": -9.99866855976916e-13,
                                        "value": "Brazil"
                                      },
                                      "num_date": {
                                        "confidence": [
                                          2020.1598360655737,
                                          2020.1598360655737
                                        ],
                                        "value": 2020.1598360655737
                                      },
                                      "originating_lab": {
                                        "value": "Central Public Health Laboratory - LACEN -Bahia, Salvador, Brazil"
                                      },
                                      "pangolin_lineage": {
                                        "value": "B.1.1.162"
                                      },
                                      "recency": {
                                        "value": "One month ago"
                                      },
                                      "region": {
                                        "value": "South America"
                                      },
                                      "region_exposure": {
                                        "value": "South America"
                                      },

                                      "subclade_membership": {
                                        "value": "20B"
                                      },
                                      "submitting_lab": {
                                        "value": "Central Public Health Laboratory - LACEN -Bahia, Salvador, Brazil"
                                      },
                                      "url": "https://www.gisaid.org"
                                    }
                                  },
                                  {
                                    "branch_attrs": {
                                      "mutations": {}
                                    },
                                    "name": "Brazil/BA-27.1/2020",
                                    "node_attrs": {

                                      "author": {
                                        "author": "Stephane Tosta et al",
                                        "value": "Stephane Tosta et al"
                                      },
                                      "clade_membership": {
                                        "value": "20B"
                                      },
                                      "country": {
                                        "value": "Brazil"
                                      },
                                      "div": 9,
                                      "division": {
                                        "value": "Bahia"
                                      },
                                      "division_exposure": {
                                        "value": "Bahia"
                                      },
                                      "gisaid_epi_isl": {
                                        "value": "EPI_ISL_1068341"
                                      },
                                      "host": {
                                        "value": "Human"
                                      },
                                      "custom_location": {
                                        "confidence": {
                                          "Brazil": 0.9999999999999999
                                        },
                                        "entropy": -9.99866855976916e-13,
                                        "value": "Brazil"
                                      },
                                      "num_date": {
                                        "confidence": [
                                          2020.1598360655737,
                                          2020.1598360655737
                                        ],
                                        "value": 2020.1598360655737
                                      },
                                      "originating_lab": {
                                        "value": "Central Public Health Laboratory - LACEN -Bahia, Salvador, Brazil"
                                      },
                                      "pangolin_lineage": {
                                        "value": "B.1.1.162"
                                      },
                                      "recency": {
                                        "value": "One week ago"
                                      },
                                      "region": {
                                        "value": "South America"
                                      },
                                      "region_exposure": {
                                        "value": "South America"
                                      },

                                      "subclade_membership": {
                                        "value": "20B"
                                      },
                                      "submitting_lab": {
                                        "value": "Central Public Health Laboratory - LACEN -Bahia, Salvador, Brazil"
                                      },
                                      "url": "https://www.gisaid.org"
                                    }
                                  }
                                ],
                                "name": "NODE_0002970",
                                "node_attrs": {
                                  "clade_membership": {
                                    "value": "20B"
                                  },
                                  "div": 9,
                                  "custom_location": {
                                    "confidence": {
                                      "Brazil": 0.9637533963409026,
                                      "Europe": 0.007020869096096116,
                                      "Rio Grande do Sul": 0.0017313486085563014,
                                      "South America": 0.026842855788214718
                                    },
                                    "entropy": 0.1838306603907281,
                                    "value": "Brazil"
                                  },
                                  "num_date": {
                                    "confidence": [
                                      2020.1467956851632,
                                      2020.1598360655737
                                    ],
                                    "value": 2020.1598360655737
                                  },
                                  "subclade_membership": {
                                    "value": "20B"
                                  }
                                }
                              },
                              {
                                "branch_attrs": {
                                  "mutations": {}
                                },
                                "children": [
                                  {
                                    "branch_attrs": {
                                      "mutations": {}
                                    },
                                    "name": "USA/FL_5125/2020",
                                    "node_attrs": {

                                      "author": {
                                        "author": "Anna Uehara et al",
                                        "value": "Anna Uehara et al"
                                      },
                                      "clade_membership": {
                                        "value": "20B"
                                      },
                                      "country": {
                                        "value": "North America"
                                      },
                                      "div": 8,
                                      "division": {
                                        "value": "North America"
                                      },
                                      "division_exposure": {
                                        "value": "North America"
                                      },
                                      "genbank_accession": {
                                        "value": "MT276329.1"
                                      },
                                      "gisaid_epi_isl": {
                                        "value": "EPI_ISL_419559"
                                      },
                                      "host": {
                                        "value": "Human"
                                      },
                                      "custom_location": {
                                        "confidence": {
                                          "North America": 0.9999999999999999
                                        },
                                        "entropy": -9.99866855976916e-13,
                                        "value": "North America"
                                      },
                                      "num_date": {
                                        "confidence": [
                                          2020.1598360655737,
                                          2020.1598360655737
                                        ],
                                        "value": 2020.1598360655737
                                      },
                                      "originating_lab": {
                                        "value": "FL Bureau of Public Health Laboratories-Tampa"
                                      },
                                      "pangolin_lineage": {
                                        "value": "B.1.1.162"
                                      },
                                      "recency": {
                                        "value": "Older"
                                      },
                                      "region": {
                                        "value": "North America"
                                      },
                                      "region_exposure": {
                                        "value": "North America"
                                      },

                                      "subclade_membership": {
                                        "value": "20B"
                                      },
                                      "submitting_lab": {
                                        "value": "Pathogen Discovery, Respiratory Viruses Branch, Division of Viral Diseases, Centers for Disease Control and Prevention"
                                      },
                                      "url": "https://www.gisaid.org"
                                    }
                                  },
                                  {
                                    "branch_attrs": {
                                      "mutations": {}
                                    },
                                    "children": [
                                      {
                                        "branch_attrs": {
                                          "labels": {
                                            "aa": "N: E367K, P368A, K370Q; ORF1a: N447X, D448X, V2116L; ORF1b: S1942R, L1943M, Y1944C"
                                          },
                                          "mutations": {
                                            "N": [
                                              "E367K",
                                              "P368A",
                                              "K370Q"
                                            ],
                                            "ORF1a": [
                                              "N447X",
                                              "D448X",
                                              "V2116L"
                                            ],
                                            "ORF1b": [
                                              "S1942R",
                                              "L1943M",
                                              "Y1944C"
                                            ],
                                            "nuc": [
                                              "A1605-",
                                              "T1606-",
                                              "G1607-",
                                              "G6611T",
                                              "T19293A",
                                              "T19294A",
                                              "A19298G",
                                              "C21595T",
                                              "G29372A",
                                              "C29375G",
                                              "T29377C",
                                              "A29381C"
                                            ]
                                          }
                                        },
                                        "name": "Senegal/83493/2020",
                                        "node_attrs": {

                                          "author": {
                                            "author": "Ndongo Dia et al",
                                            "value": "Ndongo Dia et al"
                                          },
                                          "clade_membership": {
                                            "value": "20B"
                                          },
                                          "country": {
                                            "value": "Africa"
                                          },
                                          "div": 17,
                                          "division": {
                                            "value": "Africa"
                                          },
                                          "division_exposure": {
                                            "value": "Africa"
                                          },
                                          "gisaid_epi_isl": {
                                            "value": "EPI_ISL_498252"
                                          },
                                          "host": {
                                            "value": "Human"
                                          },
                                          "custom_location": {
                                            "confidence": {
                                              "Africa": 1.0
                                            },
                                            "entropy": -1.000088900581841e-12,
                                            "value": "Africa"
                                          },
                                          "num_date": {
                                            "confidence": [
                                              2020.5204918032787,
                                              2020.5204918032787
                                            ],
                                            "value": 2020.5204918032787
                                          },
                                          "originating_lab": {
                                            "value": "Institut Pasteur de Dakar"
                                          },
                                          "pangolin_lineage": {
                                            "value": "B.1.1.44"
                                          },
                                          "recency": {
                                            "value": "Older"
                                          },
                                          "region": {
                                            "value": "Africa"
                                          },
                                          "region_exposure": {
                                            "value": "Africa"
                                          },

                                          "subclade_membership": {
                                            "value": "20B"
                                          },
                                          "submitting_lab": {
                                            "value": "Institut Pasteur de Dakar"
                                          },
                                          "url": "https://www.gisaid.org"
                                        }
                                      },
                                      {
                                        "branch_attrs": {
                                          "mutations": {}
                                        },
                                        "children": [
                                          {
                                            "branch_attrs": {
                                              "mutations": {}
                                            },
                                            "children": [
                                              {
                                                "branch_attrs": {
                                                  "labels": {
                                                    "aa": "S: A871S"
                                                  },
                                                  "mutations": {
                                                    "S": [
                                                      "A871S"
                                                    ],
                                                    "nuc": [
                                                      "G24173T"
                                                    ]
                                                  }
                                                },
                                                "name": "Bahrein/BAH-23/2020",
                                                "node_attrs": {
                                                  "author": {
                                                    "author": "Bas Oude Munnink et al",
                                                    "value": "Bas Oude Munnink et al"
                                                  },
                                                  "clade_membership": {
                                                    "value": "20B"
                                                  },
                                                  "country": {
                                                    "value": "Asia"
                                                  },
                                                  "div": 9,
                                                  "division": {
                                                    "value": "Asia"
                                                  },
                                                  "division_exposure": {
                                                    "value": "Asia"
                                                  },
                                                  "gisaid_epi_isl": {
                                                    "value": "EPI_ISL_483564"
                                                  },
                                                  "host": {
                                                    "value": "Human"
                                                  },
                                                  "custom_location": {
                                                    "confidence": {
                                                      "Asia": 1.0
                                                    },
                                                    "entropy": -1.000088900581841e-12,
                                                    "value": "Asia"
                                                  },
                                                  "num_date": {
                                                    "confidence": [
                                                      2020.26912568306,
                                                      2020.26912568306
                                                    ],
                                                    "value": 2020.26912568306
                                                  },
                                                  "originating_lab": {
                                                    "value": "Kingdom of Bahrein Ministry of Health"
                                                  },
                                                  "pangolin_lineage": {
                                                    "value": "B.1.1.162"
                                                  },
                                                  "recency": {
                                                    "value": "Older"
                                                  },
                                                  "region": {
                                                    "value": "Asia"
                                                  },
                                                  "region_exposure": {
                                                    "value": "Asia"
                                                  },
                                                  "subclade_membership": {
                                                    "value": "20B"
                                                  },
                                                  "submitting_lab": {
                                                    "value": "Erasmus Medical Center"
                                                  },
                                                  "url": "https://www.gisaid.org"
                                                }
                                              },
                                              {
                                                "branch_attrs": {
                                                  "labels": {
                                                    "aa": "M: S4F; ORF1b: Q1441H; S: D627Y"
                                                  },
                                                  "mutations": {
                                                    "M": [
                                                      "S4F"
                                                    ],
                                                    "ORF1b": [
                                                      "Q1441H"
                                                    ],
                                                    "S": [
                                                      "D627Y"
                                                    ],
                                                    "nuc": [
                                                      "G6367A",
                                                      "G17790T",
                                                      "G23441T",
                                                      "C26533T"
                                                    ]
                                                  }
                                                },
                                                "name": "Brazil/BA-08/2020",
                                                "node_attrs": {

                                                  "author": {
                                                    "author": "Stephane Tosta et al",
                                                    "value": "Stephane Tosta et al"
                                                  },
                                                  "clade_membership": {
                                                    "value": "20B"
                                                  },
                                                  "country": {
                                                    "value": "Brazil"
                                                  },
                                                  "div": 12,
                                                  "division": {
                                                    "value": "Bahia"
                                                  },
                                                  "division_exposure": {
                                                    "value": "Bahia"
                                                  },
                                                  "gisaid_epi_isl": {
                                                    "value": "EPI_ISL_1068322"
                                                  },
                                                  "host": {
                                                    "value": "Human"
                                                  },
                                                  "custom_location": {
                                                    "confidence": {
                                                      "Brazil": 1.0
                                                    },
                                                    "entropy": -1.000088900581841e-12,
                                                    "value": "Brazil"
                                                  },
                                                  "num_date": {
                                                    "confidence": [
                                                      2020.4112021857923,
                                                      2020.4112021857923
                                                    ],
                                                    "value": 2020.4112021857923
                                                  },
                                                  "originating_lab": {
                                                    "value": "Central Public Health Laboratory - LACEN -Bahia, Salvador, Brazil"
                                                  },
                                                  "pangolin_lineage": {
                                                    "value": "B.1.1.162"
                                                  },
                                                  "recency": {
                                                    "value": "One week ago"
                                                  },
                                                  "region": {
                                                    "value": "South America"
                                                  },
                                                  "region_exposure": {
                                                    "value": "South America"
                                                  },

                                                  "subclade_membership": {
                                                    "value": "20B"
                                                  },
                                                  "submitting_lab": {
                                                    "value": "Central Public Health Laboratory - LACEN -Bahia, Salvador, Brazil"
                                                  },
                                                  "url": "https://www.gisaid.org"
                                                }
                                              }
                                            ],
                                            "name": "NODE_0001851",
                                            "node_attrs": {
                                              "clade_membership": {
                                                "value": "20B"
                                              },
                                              "div": 8,
                                              "custom_location": {
                                                "confidence": {
                                                  "Asia": 0.5209277864702933,
                                                  "Brazil": 0.07272735744229601,
                                                  "Europe": 0.20998878895718495,
                                                  "South America": 0.17622989687961566
                                                },
                                                "entropy": 1.2500471876569328,
                                                "value": "Asia"
                                              },
                                              "num_date": {
                                                "confidence": [
                                                  2020.2050090389776,
                                                  2020.2559437155635
                                                ],
                                                "value": 2020.225115759753
                                              },
                                              "subclade_membership": {
                                                "value": "20B"
                                              }
                                            }
                                          },
                                          {
                                            "branch_attrs": {
                                              "mutations": {}
                                            },
                                            "children": [
                                              {
                                                "branch_attrs": {
                                                  "mutations": {}
                                                },
                                                "children": [
                                                  {
                                                    "branch_attrs": {
                                                      "mutations": {}
                                                    },
                                                    "name": "Colombia/DC-INS-84587/2020",
                                                    "node_attrs": {

                                                      "author": {
                                                        "author": "Katherine Laiton-Donato et al",
                                                        "value": "Katherine Laiton-Donato et al B"
                                                      },
                                                      "clade_membership": {
                                                        "value": "20B"
                                                      },
                                                      "country": {
                                                        "value": "Colombia"
                                                      },
                                                      "div": 8,
                                                      "division": {
                                                        "value": "Bogota"
                                                      },
                                                      "division_exposure": {
                                                        "value": "Bogota"
                                                      },
                                                      "gisaid_epi_isl": {
                                                        "value": "EPI_ISL_653750"
                                                      },
                                                      "host": {
                                                        "value": "Human"
                                                      },
                                                      "custom_location": {
                                                        "confidence": {
                                                          "South America": 1.0
                                                        },
                                                        "entropy": -1.000088900581841e-12,
                                                        "value": "South America"
                                                      },
                                                      "num_date": {
                                                        "confidence": [
                                                          2020.2281420765028,
                                                          2020.2281420765028
                                                        ],
                                                        "value": 2020.2281420765028
                                                      },
                                                      "originating_lab": {
                                                        "value": "Instituto Nacional de Salud, Bogot\u00e1, Colombia"
                                                      },
                                                      "pangolin_lineage": {
                                                        "value": "B.1.1.162"
                                                      },
                                                      "recency": {
                                                        "value": "Older"
                                                      },
                                                      "region": {
                                                        "value": "South America"
                                                      },
                                                      "region_exposure": {
                                                        "value": "South America"
                                                      },

                                                      "subclade_membership": {
                                                        "value": "20B"
                                                      },
                                                      "submitting_lab": {
                                                        "value": "Instituto Nacional de Salud, Bogot\u00e1, Colombia"
                                                      },
                                                      "url": "https://www.gisaid.org"
                                                    }
                                                  },
                                                  {
                                                    "branch_attrs": {
                                                      "labels": {
                                                        "aa": "ORF1a: A1812D"
                                                      },
                                                      "mutations": {
                                                        "ORF1a": [
                                                          "A1812D"
                                                        ],
                                                        "nuc": [
                                                          "C5700A"
                                                        ]
                                                      }
                                                    },
                                                    "children": [
                                                      {
                                                        "branch_attrs": {
                                                          "labels": {
                                                            "aa": "N: S416L; ORF1a: L3606F"
                                                          },
                                                          "mutations": {
                                                            "N": [
                                                              "S416L"
                                                            ],
                                                            "ORF1a": [
                                                              "L3606F"
                                                            ],
                                                            "nuc": [
                                                              "G11083T",
                                                              "C11704T",
                                                              "G13201T",
                                                              "C29520T"
                                                            ]
                                                          }
                                                        },
                                                        "name": "Bahrain/090000572_S16_L001/2020",
                                                        "node_attrs": {
                                                          "author": {
                                                            "author": "AlWasti et al",
                                                            "value": "AlWasti et al"
                                                          },
                                                          "clade_membership": {
                                                            "value": "20B"
                                                          },
                                                          "country": {
                                                            "value": "Asia"
                                                          },
                                                          "div": 13,
                                                          "division": {
                                                            "value": "Asia"
                                                          },
                                                          "division_exposure": {
                                                            "value": "Asia"
                                                          },
                                                          "genbank_accession": {
                                                            "value": "MW228280.1"
                                                          },
                                                          "gisaid_epi_isl": {
                                                            "value": "EPI_ISL_632285"
                                                          },
                                                          "host": {
                                                            "value": "Human"
                                                          },
                                                          "custom_location": {
                                                            "confidence": {
                                                              "Asia": 1.0
                                                            },
                                                            "entropy": -1.000088900581841e-12,
                                                            "value": "Asia"
                                                          },
                                                          "num_date": {
                                                            "confidence": [
                                                              2020.4139344262296,
                                                              2020.4139344262296
                                                            ],
                                                            "value": 2020.4139344262296
                                                          },
                                                          "originating_lab": {
                                                            "value": "Communicable Disease Laboratory, Public Health Directorate"
                                                          },
                                                          "pangolin_lineage": {
                                                            "value": "B.1.1.306"
                                                          },
                                                          "recency": {
                                                            "value": "Older"
                                                          },
                                                          "region": {
                                                            "value": "Asia"
                                                          },
                                                          "region_exposure": {
                                                            "value": "Asia"
                                                          },
                                                          "subclade_membership": {
                                                            "value": "20B"
                                                          },
                                                          "submitting_lab": {
                                                            "value": "Communicable Disease Laboratory, Public Health Directorate"
                                                          },
                                                          "url": "https://www.gisaid.org"
                                                        }
                                                      },
                                                      {
                                                        "branch_attrs": {
                                                          "mutations": {}
                                                        },
                                                        "children": [
                                                          {
                                                            "branch_attrs": {
                                                              "labels": {
                                                                "aa": "ORF1a: R398C; S: R102I"
                                                              },
                                                              "mutations": {
                                                                "ORF1a": [
                                                                  "R398C"
                                                                ],
                                                                "S": [
                                                                  "R102I"
                                                                ],
                                                                "nuc": [
                                                                  "C1457T",
                                                                  "G21867T"
                                                                ]
                                                              }
                                                            },
                                                            "name": "India/MH-ACTREC-172/2020",
                                                            "node_attrs": {

                                                              "author": {
                                                                "author": "Hematopathology Laboratory et al",
                                                                "value": "Hematopathology Laboratory et al"
                                                              },
                                                              "clade_membership": {
                                                                "value": "20B"
                                                              },
                                                              "country": {
                                                                "value": "Asia"
                                                              },
                                                              "div": 11,
                                                              "division": {
                                                                "value": "Asia"
                                                              },
                                                              "division_exposure": {
                                                                "value": "Asia"
                                                              },
                                                              "gisaid_epi_isl": {
                                                                "value": "EPI_ISL_699827"
                                                              },
                                                              "host": {
                                                                "value": "Human"
                                                              },
                                                              "custom_location": {
                                                                "confidence": {
                                                                  "Asia": 0.9999999999999999
                                                                },
                                                                "entropy": -9.99866855976916e-13,
                                                                "value": "Asia"
                                                              },
                                                              "num_date": {
                                                                "confidence": [
                                                                  2020.4439890710382,
                                                                  2020.4439890710382
                                                                ],
                                                                "value": 2020.4439890710382
                                                              },
                                                              "originating_lab": {
                                                                "value": "Hematopathology Laboratory, ACTREC, TMC"
                                                              },
                                                              "pangolin_lineage": {
                                                                "value": "B.1"
                                                              },
                                                              "recency": {
                                                                "value": "Older"
                                                              },
                                                              "region": {
                                                                "value": "Asia"
                                                              },
                                                              "region_exposure": {
                                                                "value": "Asia"
                                                              },

                                                              "subclade_membership": {
                                                                "value": "20B"
                                                              },
                                                              "submitting_lab": {
                                                                "value": "Hematopathology Laboratory, ACTREC, TMC"
                                                              },
                                                              "url": "https://www.gisaid.org"
                                                            }
                                                          },
                                                          {
                                                            "branch_attrs": {
                                                              "mutations": {}
                                                            },
                                                            "children": [
                                                              {
                                                                "branch_attrs": {
                                                                  "labels": {
                                                                    "aa": "ORF7a: L116F"
                                                                  },
                                                                  "mutations": {
                                                                    "ORF7a": [
                                                                      "L116F"
                                                                    ],
                                                                    "nuc": [
                                                                      "C12880T",
                                                                      "G18816T",
                                                                      "C27739T",
                                                                      "G29734T"
                                                                    ]
                                                                  }
                                                                },
                                                                "name": "Zambia/ZMB-34763/2020",
                                                                "node_attrs": {

                                                                  "author": {
                                                                    "author": "Mulenga Mwenda-Chimfwembe et al",
                                                                    "value": "Mulenga Mwenda-Chimfwembe et al"
                                                                  },
                                                                  "clade_membership": {
                                                                    "value": "20B"
                                                                  },
                                                                  "country": {
                                                                    "value": "Africa"
                                                                  },
                                                                  "div": 13,
                                                                  "division": {
                                                                    "value": "Africa"
                                                                  },
                                                                  "division_exposure": {
                                                                    "value": "Africa"
                                                                  },
                                                                  "gisaid_epi_isl": {
                                                                    "value": "EPI_ISL_977297"
                                                                  },
                                                                  "host": {
                                                                    "value": "Human"
                                                                  },
                                                                  "custom_location": {
                                                                    "confidence": {
                                                                      "Africa": 1.0
                                                                    },
                                                                    "entropy": -1.000088900581841e-12,
                                                                    "value": "Africa"
                                                                  },
                                                                  "num_date": {
                                                                    "confidence": [
                                                                      2020.5341530054645,
                                                                      2020.5341530054645
                                                                    ],
                                                                    "value": 2020.5341530054645
                                                                  },
                                                                  "originating_lab": {
                                                                    "value": "University of Zambia, School of Veterinary Medicine"
                                                                  },
                                                                  "pangolin_lineage": {
                                                                    "value": "B.1.1.162"
                                                                  },
                                                                  "recency": {
                                                                    "value": "One month ago"
                                                                  },
                                                                  "region": {
                                                                    "value": "Africa"
                                                                  },
                                                                  "region_exposure": {
                                                                    "value": "Africa"
                                                                  },

                                                                  "subclade_membership": {
                                                                    "value": "20B"
                                                                  },
                                                                  "submitting_lab": {
                                                                    "value": "UNZAVET and PATH"
                                                                  },
                                                                  "url": "https://www.gisaid.org"
                                                                }
                                                              },
                                                              {
                                                                "branch_attrs": {
                                                                  "mutations": {}
                                                                },
                                                                "children": [
                                                                  {
                                                                    "branch_attrs": {
                                                                      "labels": {
                                                                        "aa": "ORF1a: V1211I, T2300I"
                                                                      },
                                                                      "mutations": {
                                                                        "ORF1a": [
                                                                          "V1211I",
                                                                          "T2300I"
                                                                        ],
                                                                        "nuc": [
                                                                          "G3896A",
                                                                          "C7164T",
                                                                          "A17466G"
                                                                        ]
                                                                      }
                                                                    },
                                                                    "name": "Zambia/ZMB-34271/2020",
                                                                    "node_attrs": {

                                                                      "author": {
                                                                        "author": "Mulenga Mwenda-Chimfwembe et al",
                                                                        "value": "Mulenga Mwenda-Chimfwembe et al"
                                                                      },
                                                                      "clade_membership": {
                                                                        "value": "20B"
                                                                      },
                                                                      "country": {
                                                                        "value": "Africa"
                                                                      },
                                                                      "div": 12,
                                                                      "division": {
                                                                        "value": "Africa"
                                                                      },
                                                                      "division_exposure": {
                                                                        "value": "Africa"
                                                                      },
                                                                      "gisaid_epi_isl": {
                                                                        "value": "EPI_ISL_977296"
                                                                      },
                                                                      "host": {
                                                                        "value": "Human"
                                                                      },
                                                                      "custom_location": {
                                                                        "confidence": {
                                                                          "Africa": 1.0
                                                                        },
                                                                        "entropy": -1.000088900581841e-12,
                                                                        "value": "Africa"
                                                                      },
                                                                      "num_date": {
                                                                        "confidence": [
                                                                          2020.52868852459,
                                                                          2020.52868852459
                                                                        ],
                                                                        "value": 2020.52868852459
                                                                      },
                                                                      "originating_lab": {
                                                                        "value": "University of Zambia, School of Veterinary Medicine"
                                                                      },
                                                                      "pangolin_lineage": {
                                                                        "value": "B.1.1.306"
                                                                      },
                                                                      "recency": {
                                                                        "value": "One month ago"
                                                                      },
                                                                      "region": {
                                                                        "value": "Africa"
                                                                      },
                                                                      "region_exposure": {
                                                                        "value": "Africa"
                                                                      },

                                                                      "subclade_membership": {
                                                                        "value": "20B"
                                                                      },
                                                                      "submitting_lab": {
                                                                        "value": "UNZAVET and PATH"
                                                                      },
                                                                      "url": "https://www.gisaid.org"
                                                                    }
                                                                  },
                                                                  {
                                                                    "branch_attrs": {
                                                                      "mutations": {}
                                                                    },
                                                                    "children": [
                                                                      {
                                                                        "branch_attrs": {
                                                                          "labels": {
                                                                            "aa": "ORF1a: S279F, F2321I; ORF1b: S2294I; ORF3a: T12I"
                                                                          },
                                                                          "mutations": {
                                                                            "ORF1a": [
                                                                              "S279F",
                                                                              "F2321I"
                                                                            ],
                                                                            "ORF1b": [
                                                                              "S2294I"
                                                                            ],
                                                                            "ORF3a": [
                                                                              "T12I"
                                                                            ],
                                                                            "nuc": [
                                                                              "G219T",
                                                                              "C1101T",
                                                                              "T7226A",
                                                                              "G20348T",
                                                                              "C25427T"
                                                                            ]
                                                                          }
                                                                        },
                                                                        "name": "Bahrain/920396988_S5_L001/2020",
                                                                        "node_attrs": {
                                                                          "author": {
                                                                            "author": "Alwasti et al",
                                                                            "value": "Alwasti et al"
                                                                          },
                                                                          "clade_membership": {
                                                                            "value": "20B"
                                                                          },
                                                                          "country": {
                                                                            "value": "Asia"
                                                                          },
                                                                          "div": 14,
                                                                          "division": {
                                                                            "value": "Asia"
                                                                          },
                                                                          "division_exposure": {
                                                                            "value": "Asia"
                                                                          },
                                                                          "genbank_accession": {
                                                                            "value": "MW332534.1"
                                                                          },
                                                                          "gisaid_epi_isl": {
                                                                            "value": "EPI_ISL_681301"
                                                                          },
                                                                          "host": {
                                                                            "value": "Human"
                                                                          },
                                                                          "custom_location": {
                                                                            "confidence": {
                                                                              "Asia": 0.9999999999999999
                                                                            },
                                                                            "entropy": -9.99866855976916e-13,
                                                                            "value": "Asia"
                                                                          },
                                                                          "num_date": {
                                                                            "confidence": [
                                                                              2020.6953551912568,
                                                                              2020.6953551912568
                                                                            ],
                                                                            "value": 2020.6953551912568
                                                                          },
                                                                          "originating_lab": {
                                                                            "value": "Communicable Disease Laboratory, Public Health Directorate"
                                                                          },
                                                                          "pangolin_lineage": {
                                                                            "value": "B.1.1.281"
                                                                          },
                                                                          "recency": {
                                                                            "value": "Older"
                                                                          },
                                                                          "region": {
                                                                            "value": "Asia"
                                                                          },
                                                                          "region_exposure": {
                                                                            "value": "Asia"
                                                                          },
                                                                          "subclade_membership": {
                                                                            "value": "20B"
                                                                          },
                                                                          "submitting_lab": {
                                                                            "value": "Communicable Disease Laboratory, Public Health Directorate"
                                                                          },
                                                                          "url": "https://www.gisaid.org"
                                                                        }
                                                                      },
                                                                      {
                                                                        "branch_attrs": {
                                                                          "mutations": {}
                                                                        },
                                                                        "children": [
                                                                          {
                                                                            "branch_attrs": {
                                                                              "labels": {
                                                                                "aa": "ORF1a: H2125Y; ORF1b: T1540I"
                                                                              },
                                                                              "mutations": {
                                                                                "ORF1a": [
                                                                                  "H2125Y"
                                                                                ],
                                                                                "ORF1b": [
                                                                                  "T1540I"
                                                                                ],
                                                                                "nuc": [
                                                                                  "C6638T",
                                                                                  "C15678T",
                                                                                  "C18086T"
                                                                                ]
                                                                              }
                                                                            },
                                                                            "name": "Bahrain/340513774_S1_L001/2020",
                                                                            "node_attrs": {
                                                                              "author": {
                                                                                "author": "AlWasti et al",
                                                                                "value": "AlWasti et al"
                                                                              },
                                                                              "clade_membership": {
                                                                                "value": "20B"
                                                                              },
                                                                              "country": {
                                                                                "value": "Asia"
                                                                              },
                                                                              "div": 12,
                                                                              "division": {
                                                                                "value": "Asia"
                                                                              },
                                                                              "division_exposure": {
                                                                                "value": "Asia"
                                                                              },
                                                                              "genbank_accession": {
                                                                                "value": "MW228051.1"
                                                                              },
                                                                              "gisaid_epi_isl": {
                                                                                "value": "EPI_ISL_632262"
                                                                              },
                                                                              "host": {
                                                                                "value": "Human"
                                                                              },
                                                                              "custom_location": {
                                                                                "confidence": {
                                                                                  "Asia": 1.0
                                                                                },
                                                                                "entropy": -1.000088900581841e-12,
                                                                                "value": "Asia"
                                                                              },
                                                                              "num_date": {
                                                                                "confidence": [
                                                                                  2020.627049180328,
                                                                                  2020.627049180328
                                                                                ],
                                                                                "value": 2020.627049180328
                                                                              },
                                                                              "originating_lab": {
                                                                                "value": "Communicable Disease Laboratory, Public Health Directorate"
                                                                              },
                                                                              "pangolin_lineage": {
                                                                                "value": "B.1.1.281"
                                                                              },
                                                                              "recency": {
                                                                                "value": "Older"
                                                                              },
                                                                              "region": {
                                                                                "value": "Asia"
                                                                              },
                                                                              "region_exposure": {
                                                                                "value": "Asia"
                                                                              },
                                                                              "subclade_membership": {
                                                                                "value": "20B"
                                                                              },
                                                                              "submitting_lab": {
                                                                                "value": "Communicable Disease Laboratory, Public Health Directorate"
                                                                              },
                                                                              "url": "https://www.gisaid.org"
                                                                            }
                                                                          },
                                                                          {
                                                                            "branch_attrs": {
                                                                              "mutations": {}
                                                                            },
                                                                            "children": [
                                                                              {
                                                                                "branch_attrs": {
                                                                                  "mutations": {
                                                                                    "nuc": [
                                                                                      "A27965T"
                                                                                    ]
                                                                                  }
                                                                                },
                                                                                "children": [
                                                                                  {
                                                                                    "branch_attrs": {
                                                                                      "labels": {
                                                                                        "aa": "ORF1a: P927L"
                                                                                      },
                                                                                      "mutations": {
                                                                                        "ORF1a": [
                                                                                          "P927L"
                                                                                        ],
                                                                                        "nuc": [
                                                                                          "C3045T",
                                                                                          "C18252T"
                                                                                        ]
                                                                                      }
                                                                                    },
                                                                                    "name": "Bahrain/920456050/2020",
                                                                                    "node_attrs": {
                                                                                      "author": {
                                                                                        "author": "Alwasti et al",
                                                                                        "value": "Alwasti et al"
                                                                                      },
                                                                                      "clade_membership": {
                                                                                        "value": "20B"
                                                                                      },
                                                                                      "country": {
                                                                                        "value": "Asia"
                                                                                      },
                                                                                      "div": 12,
                                                                                      "division": {
                                                                                        "value": "Asia"
                                                                                      },
                                                                                      "division_exposure": {
                                                                                        "value": "Asia"
                                                                                      },
                                                                                      "genbank_accession": {
                                                                                        "value": "MW341469.1"
                                                                                      },
                                                                                      "gisaid_epi_isl": {
                                                                                        "value": "EPI_ISL_682305"
                                                                                      },
                                                                                      "host": {
                                                                                        "value": "Human"
                                                                                      },
                                                                                      "custom_location": {
                                                                                        "confidence": {
                                                                                          "Asia": 1.0
                                                                                        },
                                                                                        "entropy": -1.000088900581841e-12,
                                                                                        "value": "Asia"
                                                                                      },
                                                                                      "num_date": {
                                                                                        "confidence": [
                                                                                          2020.782786885246,
                                                                                          2020.782786885246
                                                                                        ],
                                                                                        "value": 2020.782786885246
                                                                                      },
                                                                                      "originating_lab": {
                                                                                        "value": "Communicable Disease Laboratory, Public Health Directorate"
                                                                                      },
                                                                                      "pangolin_lineage": {
                                                                                        "value": "B.1.1.212"
                                                                                      },
                                                                                      "recency": {
                                                                                        "value": "Older"
                                                                                      },
                                                                                      "region": {
                                                                                        "value": "Asia"
                                                                                      },
                                                                                      "region_exposure": {
                                                                                        "value": "Asia"
                                                                                      },
                                                                                      "subclade_membership": {
                                                                                        "value": "20B"
                                                                                      },
                                                                                      "submitting_lab": {
                                                                                        "value": "Communicable Disease Laboratory, Public Health Directorate"
                                                                                      },
                                                                                      "url": "https://www.gisaid.org"
                                                                                    }
                                                                                  },
                                                                                  {
                                                                                    "branch_attrs": {
                                                                                      "labels": {
                                                                                        "aa": "ORF1a: V3718F, L3829F, E3909G; ORF1b: T1050I, A1291V; S: G75V"
                                                                                      },
                                                                                      "mutations": {
                                                                                        "ORF1a": [
                                                                                          "V3718F",
                                                                                          "L3829F",
                                                                                          "E3909G"
                                                                                        ],
                                                                                        "ORF1b": [
                                                                                          "T1050I",
                                                                                          "A1291V"
                                                                                        ],
                                                                                        "S": [
                                                                                          "G75V"
                                                                                        ],
                                                                                        "nuc": [
                                                                                          "G11417T",
                                                                                          "C11750T",
                                                                                          "A11991G",
                                                                                          "C16616T",
                                                                                          "C17339T",
                                                                                          "C19011T",
                                                                                          "G21786T"
                                                                                        ]
                                                                                      }
                                                                                    },
                                                                                    "name": "Thailand/Bangkok-Ja08/2020",
                                                                                    "node_attrs": {
                                                                                      "author": {
                                                                                        "author": "Pilailuk Okada et al",
                                                                                        "value": "Pilailuk Okada et al"
                                                                                      },
                                                                                      "clade_membership": {
                                                                                        "value": "20B"
                                                                                      },
                                                                                      "country": {
                                                                                        "value": "Asia"
                                                                                      },
                                                                                      "div": 17,
                                                                                      "division": {
                                                                                        "value": "Asia"
                                                                                      },
                                                                                      "division_exposure": {
                                                                                        "value": "Asia"
                                                                                      },
                                                                                      "gisaid_epi_isl": {
                                                                                        "value": "EPI_ISL_708822"
                                                                                      },
                                                                                      "host": {
                                                                                        "value": "Human"
                                                                                      },
                                                                                      "custom_location": {
                                                                                        "confidence": {
                                                                                          "Asia": 1.0
                                                                                        },
                                                                                        "entropy": -1.000088900581841e-12,
                                                                                        "value": "Asia"
                                                                                      },
                                                                                      "num_date": {
                                                                                        "confidence": [
                                                                                          2020.7909836065573,
                                                                                          2020.7909836065573
                                                                                        ],
                                                                                        "value": 2020.7909836065573
                                                                                      },
                                                                                      "originating_lab": {
                                                                                        "value": "Emergency Operation Center, (EOC)"
                                                                                      },
                                                                                      "pangolin_lineage": {
                                                                                        "value": "B.1.1.306"
                                                                                      },
                                                                                      "recency": {
                                                                                        "value": "Older"
                                                                                      },
                                                                                      "region": {
                                                                                        "value": "Asia"
                                                                                      },
                                                                                      "region_exposure": {
                                                                                        "value": "Asia"
                                                                                      },
                                                                                      "subclade_membership": {
                                                                                        "value": "20B"
                                                                                      },
                                                                                      "submitting_lab": {
                                                                                        "value": "National Institute of Health, Department of Medical Sciences, Ministry of Public Health, Thailand"
                                                                                      },
                                                                                      "url": "https://www.gisaid.org"
                                                                                    }
                                                                                  }
                                                                                ],
                                                                                "name": "NODE_0002977",
                                                                                "node_attrs": {
                                                                                  "clade_membership": {
                                                                                    "value": "20B"
                                                                                  },
                                                                                  "div": 10,
                                                                                  "custom_location": {
                                                                                    "confidence": {
                                                                                      "Asia": 0.9978406690864737,
                                                                                      "Europe": 0.0018687589964221784
                                                                                    },
                                                                                    "entropy": 0.01647060355329246,
                                                                                    "value": "Asia"
                                                                                  },
                                                                                  "num_date": {
                                                                                    "confidence": [
                                                                                      2020.400532058806,
                                                                                      2020.6957228086526
                                                                                    ],
                                                                                    "value": 2020.6010986821088
                                                                                  },
                                                                                  "subclade_membership": {
                                                                                    "value": "20B"
                                                                                  }
                                                                                }
                                                                              },
                                                                              {
                                                                                "branch_attrs": {
                                                                                  "labels": {
                                                                                    "aa": "ORF1a: E37D"
                                                                                  },
                                                                                  "mutations": {
                                                                                    "ORF1a": [
                                                                                      "E37D"
                                                                                    ],
                                                                                    "nuc": [
                                                                                      "G376T",
                                                                                      "C664T",
                                                                                      "T3295C",
                                                                                      "C22987T",
                                                                                      "G26690T"
                                                                                    ]
                                                                                  }
                                                                                },
                                                                                "children": [
                                                                                  {
                                                                                    "branch_attrs": {
                                                                                      "mutations": {}
                                                                                    },
                                                                                    "name": "Bahrain/341017320/2020",
                                                                                    "node_attrs": {
                                                                                      "author": {
                                                                                        "author": "Alwasti et al",
                                                                                        "value": "Alwasti et al"
                                                                                      },
                                                                                      "clade_membership": {
                                                                                        "value": "20B"
                                                                                      },
                                                                                      "country": {
                                                                                        "value": "Asia"
                                                                                      },
                                                                                      "div": 14,
                                                                                      "division": {
                                                                                        "value": "Asia"
                                                                                      },
                                                                                      "division_exposure": {
                                                                                        "value": "Asia"
                                                                                      },
                                                                                      "genbank_accession": {
                                                                                        "value": "MW345929.1"
                                                                                      },
                                                                                      "gisaid_epi_isl": {
                                                                                        "value": "EPI_ISL_684035"
                                                                                      },
                                                                                      "host": {
                                                                                        "value": "Human"
                                                                                      },
                                                                                      "custom_location": {
                                                                                        "confidence": {
                                                                                          "Asia": 1.0
                                                                                        },
                                                                                        "entropy": -1.000088900581841e-12,
                                                                                        "value": "Asia"
                                                                                      },
                                                                                      "num_date": {
                                                                                        "confidence": [
                                                                                          2020.8647540983607,
                                                                                          2020.8647540983607
                                                                                        ],
                                                                                        "value": 2020.8647540983607
                                                                                      },
                                                                                      "originating_lab": {
                                                                                        "value": "Communicable Disease Laboratory, Public Health Directorate"
                                                                                      },
                                                                                      "pangolin_lineage": {
                                                                                        "value": "B.1.1.281"
                                                                                      },
                                                                                      "recency": {
                                                                                        "value": "Older"
                                                                                      },
                                                                                      "region": {
                                                                                        "value": "Asia"
                                                                                      },
                                                                                      "region_exposure": {
                                                                                        "value": "Asia"
                                                                                      },
                                                                                      "subclade_membership": {
                                                                                        "value": "20B"
                                                                                      },
                                                                                      "submitting_lab": {
                                                                                        "value": "Communicable Disease Laboratory, Public Health Directorate"
                                                                                      },
                                                                                      "url": "https://www.gisaid.org"
                                                                                    }
                                                                                  },
                                                                                  {
                                                                                    "branch_attrs": {
                                                                                      "mutations": {}
                                                                                    },
                                                                                    "children": [
                                                                                      {
                                                                                        "branch_attrs": {
                                                                                          "mutations": {}
                                                                                        },
                                                                                        "children": [
                                                                                          {
                                                                                            "branch_attrs": {
                                                                                              "mutations": {}
                                                                                            },
                                                                                            "name": "Bahrain/250182773/2020",
                                                                                            "node_attrs": {
                                                                                              "author": {
                                                                                                "author": "Alwasti et al",
                                                                                                "value": "Alwasti et al"
                                                                                              },
                                                                                              "clade_membership": {
                                                                                                "value": "20B"
                                                                                              },
                                                                                              "country": {
                                                                                                "value": "Asia"
                                                                                              },
                                                                                              "div": 14,
                                                                                              "division": {
                                                                                                "value": "Asia"
                                                                                              },
                                                                                              "division_exposure": {
                                                                                                "value": "Asia"
                                                                                              },
                                                                                              "genbank_accession": {
                                                                                                "value": "MW342090.1"
                                                                                              },
                                                                                              "gisaid_epi_isl": {
                                                                                                "value": "EPI_ISL_682315"
                                                                                              },
                                                                                              "host": {
                                                                                                "value": "Human"
                                                                                              },
                                                                                              "custom_location": {
                                                                                                "confidence": {
                                                                                                  "Asia": 1.0
                                                                                                },
                                                                                                "entropy": -1.000088900581841e-12,
                                                                                                "value": "Asia"
                                                                                              },
                                                                                              "num_date": {
                                                                                                "confidence": [
                                                                                                  2020.8756830601094,
                                                                                                  2020.8756830601094
                                                                                                ],
                                                                                                "value": 2020.8756830601094
                                                                                              },
                                                                                              "originating_lab": {
                                                                                                "value": "Communicable Disease Laboratory, Public Health Directorate"
                                                                                              },
                                                                                              "pangolin_lineage": {
                                                                                                "value": "B.1.1.281"
                                                                                              },
                                                                                              "recency": {
                                                                                                "value": "Older"
                                                                                              },
                                                                                              "region": {
                                                                                                "value": "Asia"
                                                                                              },
                                                                                              "region_exposure": {
                                                                                                "value": "Asia"
                                                                                              },
                                                                                              "subclade_membership": {
                                                                                                "value": "20B"
                                                                                              },
                                                                                              "submitting_lab": {
                                                                                                "value": "Communicable Disease Laboratory, Public Health Directorate"
                                                                                              },
                                                                                              "url": "https://www.gisaid.org"
                                                                                            }
                                                                                          },
                                                                                          {
                                                                                            "branch_attrs": {
                                                                                              "mutations": {}
                                                                                            },
                                                                                            "name": "Bahrain/250182775/2020",
                                                                                            "node_attrs": {
                                                                                              "author": {
                                                                                                "author": "Alwasti et al",
                                                                                                "value": "Alwasti et al"
                                                                                              },
                                                                                              "clade_membership": {
                                                                                                "value": "20B"
                                                                                              },
                                                                                              "country": {
                                                                                                "value": "Asia"
                                                                                              },
                                                                                              "div": 14,
                                                                                              "division": {
                                                                                                "value": "Asia"
                                                                                              },
                                                                                              "division_exposure": {
                                                                                                "value": "Asia"
                                                                                              },
                                                                                              "genbank_accession": {
                                                                                                "value": "MW345930.1"
                                                                                              },
                                                                                              "gisaid_epi_isl": {
                                                                                                "value": "EPI_ISL_684036"
                                                                                              },
                                                                                              "host": {
                                                                                                "value": "Human"
                                                                                              },
                                                                                              "custom_location": {
                                                                                                "confidence": {
                                                                                                  "Asia": 1.0
                                                                                                },
                                                                                                "entropy": -1.000088900581841e-12,
                                                                                                "value": "Asia"
                                                                                              },
                                                                                              "num_date": {
                                                                                                "confidence": [
                                                                                                  2020.8756830601094,
                                                                                                  2020.8756830601094
                                                                                                ],
                                                                                                "value": 2020.8756830601094
                                                                                              },
                                                                                              "originating_lab": {
                                                                                                "value": "Communicable Disease Laboratory, Public Health Directorate"
                                                                                              },
                                                                                              "pangolin_lineage": {
                                                                                                "value": "B.1.1.281"
                                                                                              },
                                                                                              "recency": {
                                                                                                "value": "Older"
                                                                                              },
                                                                                              "region": {
                                                                                                "value": "Asia"
                                                                                              },
                                                                                              "region_exposure": {
                                                                                                "value": "Asia"
                                                                                              },
                                                                                              "subclade_membership": {
                                                                                                "value": "20B"
                                                                                              },
                                                                                              "submitting_lab": {
                                                                                                "value": "Communicable Disease Laboratory, Public Health Directorate"
                                                                                              },
                                                                                              "url": "https://www.gisaid.org"
                                                                                            }
                                                                                          }
                                                                                        ],
                                                                                        "name": "NODE_0001866",
                                                                                        "node_attrs": {
                                                                                          "clade_membership": {
                                                                                            "value": "20B"
                                                                                          },
                                                                                          "div": 14,
                                                                                          "custom_location": {
                                                                                            "confidence": {
                                                                                              "Asia": 0.9978748217187969,
                                                                                              "Europe": 0.0018385987325812553
                                                                                            },
                                                                                            "entropy": 0.016244976792936353,
                                                                                            "value": "Asia"
                                                                                          },
                                                                                          "num_date": {
                                                                                            "confidence": [
                                                                                              2020.8451036948077,
                                                                                              2020.8756830601094
                                                                                            ],
                                                                                            "value": 2020.8756830601094
                                                                                          },
                                                                                          "subclade_membership": {
                                                                                            "value": "20B"
                                                                                          }
                                                                                        }
                                                                                      },
                                                                                      {
                                                                                        "branch_attrs": {
                                                                                          "mutations": {}
                                                                                        },
                                                                                        "children": [
                                                                                          {
                                                                                            "branch_attrs": {
                                                                                              "mutations": {}
                                                                                            },
                                                                                            "name": "Bahrain/250182774/2020",
                                                                                            "node_attrs": {
                                                                                              "author": {
                                                                                                "author": "Alwasti et al",
                                                                                                "value": "Alwasti et al"
                                                                                              },
                                                                                              "clade_membership": {
                                                                                                "value": "20B"
                                                                                              },
                                                                                              "country": {
                                                                                                "value": "Asia"
                                                                                              },
                                                                                              "div": 14,
                                                                                              "division": {
                                                                                                "value": "Asia"
                                                                                              },
                                                                                              "division_exposure": {
                                                                                                "value": "Asia"
                                                                                              },
                                                                                              "genbank_accession": {
                                                                                                "value": "MW342091.1"
                                                                                              },
                                                                                              "gisaid_epi_isl": {
                                                                                                "value": "EPI_ISL_682316"
                                                                                              },
                                                                                              "host": {
                                                                                                "value": "Human"
                                                                                              },
                                                                                              "custom_location": {
                                                                                                "confidence": {
                                                                                                  "Asia": 1.0
                                                                                                },
                                                                                                "entropy": -1.000088900581841e-12,
                                                                                                "value": "Asia"
                                                                                              },
                                                                                              "num_date": {
                                                                                                "confidence": [
                                                                                                  2020.8756830601094,
                                                                                                  2020.8756830601094
                                                                                                ],
                                                                                                "value": 2020.8756830601094
                                                                                              },
                                                                                              "originating_lab": {
                                                                                                "value": "Communicable Disease Laboratory, Public Health Directorate"
                                                                                              },
                                                                                              "pangolin_lineage": {
                                                                                                "value": "B.1.1.281"
                                                                                              },
                                                                                              "recency": {
                                                                                                "value": "Older"
                                                                                              },
                                                                                              "region": {
                                                                                                "value": "Asia"
                                                                                              },
                                                                                              "region_exposure": {
                                                                                                "value": "Asia"
                                                                                              },
                                                                                              "subclade_membership": {
                                                                                                "value": "20B"
                                                                                              },
                                                                                              "submitting_lab": {
                                                                                                "value": "Communicable Disease Laboratory, Public Health Directorate"
                                                                                              },
                                                                                              "url": "https://www.gisaid.org"
                                                                                            }
                                                                                          },
                                                                                          {
                                                                                            "branch_attrs": {
                                                                                              "mutations": {}
                                                                                            },
                                                                                            "name": "Bahrain/250182770_S11_L001/2020",
                                                                                            "node_attrs": {
                                                                                              "author": {
                                                                                                "author": "Alwasti et al",
                                                                                                "value": "Alwasti et al"
                                                                                              },
                                                                                              "clade_membership": {
                                                                                                "value": "20B"
                                                                                              },
                                                                                              "country": {
                                                                                                "value": "Asia"
                                                                                              },
                                                                                              "div": 14,
                                                                                              "division": {
                                                                                                "value": "Asia"
                                                                                              },
                                                                                              "division_exposure": {
                                                                                                "value": "Asia"
                                                                                              },
                                                                                              "genbank_accession": {
                                                                                                "value": "MW332214.1"
                                                                                              },
                                                                                              "gisaid_epi_isl": {
                                                                                                "value": "EPI_ISL_678262"
                                                                                              },
                                                                                              "host": {
                                                                                                "value": "Human"
                                                                                              },
                                                                                              "custom_location": {
                                                                                                "confidence": {
                                                                                                  "Asia": 1.0
                                                                                                },
                                                                                                "entropy": -1.000088900581841e-12,
                                                                                                "value": "Asia"
                                                                                              },
                                                                                              "num_date": {
                                                                                                "confidence": [
                                                                                                  2020.889344262295,
                                                                                                  2020.889344262295
                                                                                                ],
                                                                                                "value": 2020.889344262295
                                                                                              },
                                                                                              "originating_lab": {
                                                                                                "value": "Communicable Disease Laboratory, Public Health Directorate"
                                                                                              },
                                                                                              "pangolin_lineage": {
                                                                                                "value": "B.1.1.281"
                                                                                              },
                                                                                              "recency": {
                                                                                                "value": "Older"
                                                                                              },
                                                                                              "region": {
                                                                                                "value": "Asia"
                                                                                              },
                                                                                              "region_exposure": {
                                                                                                "value": "Asia"
                                                                                              },
                                                                                              "subclade_membership": {
                                                                                                "value": "20B"
                                                                                              },
                                                                                              "submitting_lab": {
                                                                                                "value": "Communicable Disease Laboratory, Public Health Directorate"
                                                                                              },
                                                                                              "url": "https://www.gisaid.org"
                                                                                            }
                                                                                          }
                                                                                        ],
                                                                                        "name": "NODE_0001867",
                                                                                        "node_attrs": {
                                                                                          "clade_membership": {
                                                                                            "value": "20B"
                                                                                          },
                                                                                          "div": 14,
                                                                                          "custom_location": {
                                                                                            "confidence": {
                                                                                              "Asia": 0.9978748217187969,
                                                                                              "Europe": 0.0018385987325812553
                                                                                            },
                                                                                            "entropy": 0.016244976792936353,
                                                                                            "value": "Asia"
                                                                                          },
                                                                                          "num_date": {
                                                                                            "confidence": [
                                                                                              2020.8451509786926,
                                                                                              2020.8756830601094
                                                                                            ],
                                                                                            "value": 2020.8756830601094
                                                                                          },
                                                                                          "subclade_membership": {
                                                                                            "value": "20B"
                                                                                          }
                                                                                        }
                                                                                      }
                                                                                    ],
                                                                                    "name": "NODE_0001865",
                                                                                    "node_attrs": {
                                                                                      "clade_membership": {
                                                                                        "value": "20B"
                                                                                      },
                                                                                      "div": 14,
                                                                                      "custom_location": {
                                                                                        "confidence": {
                                                                                          "Asia": 0.9974559831947905,
                                                                                          "Europe": 0.002213479549945456
                                                                                        },
                                                                                        "entropy": 0.01895258485318698,
                                                                                        "value": "Asia"
                                                                                      },
                                                                                      "num_date": {
                                                                                        "confidence": [
                                                                                          2020.8145478205704,
                                                                                          2020.873454695962
                                                                                        ],
                                                                                        "value": 2020.8534892875591
                                                                                      },
                                                                                      "subclade_membership": {
                                                                                        "value": "20B"
                                                                                      }
                                                                                    }
                                                                                  }
                                                                                ],
                                                                                "name": "NODE_0002982",
                                                                                "node_attrs": {
                                                                                  "clade_membership": {
                                                                                    "value": "20B"
                                                                                  },
                                                                                  "div": 14,
                                                                                  "custom_location": {
                                                                                    "confidence": {
                                                                                      "Asia": 0.9975876984504941,
                                                                                      "Europe": 0.002095761152387652
                                                                                    },
                                                                                    "entropy": 0.018109715706904173,
                                                                                    "value": "Asia"
                                                                                  },
                                                                                  "num_date": {
                                                                                    "confidence": [
                                                                                      2020.7738278337044,
                                                                                      2020.8647540983607
                                                                                    ],
                                                                                    "value": 2020.827325066377
                                                                                  },
                                                                                  "subclade_membership": {
                                                                                    "value": "20B"
                                                                                  }
                                                                                }
                                                                              }
                                                                            ],
                                                                            "name": "NODE_0001862",
                                                                            "node_attrs": {
                                                                              "clade_membership": {
                                                                                "value": "20B"
                                                                              },
                                                                              "div": 9,
                                                                              "custom_location": {
                                                                                "confidence": {
                                                                                  "Asia": 0.9970693537633012,
                                                                                  "Europe": 0.0025365666071602818
                                                                                },
                                                                                "entropy": 0.021471420610077705,
                                                                                "value": "Asia"
                                                                              },
                                                                              "num_date": {
                                                                                "confidence": [
                                                                                  2020.3668495051584,
                                                                                  2020.665160080826
                                                                                ],
                                                                                "value": 2020.5591816785195
                                                                              },
                                                                              "subclade_membership": {
                                                                                "value": "20B"
                                                                              }
                                                                            }
                                                                          }
                                                                        ],
                                                                        "name": "NODE_0001861",
                                                                        "node_attrs": {
                                                                          "clade_membership": {
                                                                            "value": "20B"
                                                                          },
                                                                          "div": 9,
                                                                          "custom_location": {
                                                                            "confidence": {
                                                                              "Asia": 0.9940253704661561,
                                                                              "Europe": 0.004606451836278181
                                                                            },
                                                                            "entropy": 0.040807185380836525,
                                                                            "value": "Asia"
                                                                          },
                                                                          "num_date": {
                                                                            "confidence": [
                                                                              2020.3731120673278,
                                                                              2020.627049180328
                                                                            ],
                                                                            "value": 2020.5011258901538
                                                                          },
                                                                          "subclade_membership": {
                                                                            "value": "20B"
                                                                          }
                                                                        }
                                                                      }
                                                                    ],
                                                                    "name": "NODE_0001860",
                                                                    "node_attrs": {
                                                                      "clade_membership": {
                                                                        "value": "20B"
                                                                      },
                                                                      "div": 9,
                                                                      "custom_location": {
                                                                        "confidence": {
                                                                          "Africa": 0.0198362199435648,
                                                                          "Asia": 0.955479019486396,
                                                                          "Europe": 0.02166514152793473,
                                                                          "South America": 0.0028964760670605163
                                                                        },
                                                                        "entropy": 0.22245666643986722,
                                                                        "value": "Asia"
                                                                      },
                                                                      "num_date": {
                                                                        "confidence": [
                                                                          2020.3662321140305,
                                                                          2020.6236552258483
                                                                        ],
                                                                        "value": 2020.473902224846
                                                                      },
                                                                      "subclade_membership": {
                                                                        "value": "20B"
                                                                      }
                                                                    }
                                                                  }
                                                                ],
                                                                "name": "NODE_0001858",
                                                                "node_attrs": {
                                                                  "clade_membership": {
                                                                    "value": "20B"
                                                                  },
                                                                  "div": 9,
                                                                  "custom_location": {
                                                                    "confidence": {
                                                                      "Africa": 0.5274109034794813,
                                                                      "Asia": 0.4147127085666448,
                                                                      "Europe": 0.05032101249108086,
                                                                      "South America": 0.007303184432658318
                                                                    },
                                                                    "entropy": 0.8911058129235533,
                                                                    "value": "Africa"
                                                                  },
                                                                  "num_date": {
                                                                    "confidence": [
                                                                      2020.3471546353317,
                                                                      2020.500916202233
                                                                    ],
                                                                    "value": 2020.436764316899
                                                                  },
                                                                  "subclade_membership": {
                                                                    "value": "20B"
                                                                  }
                                                                }
                                                              }
                                                            ],
                                                            "name": "NODE_0001857",
                                                            "node_attrs": {
                                                              "clade_membership": {
                                                                "value": "20B"
                                                              },
                                                              "div": 9,
                                                              "custom_location": {
                                                                "confidence": {
                                                                  "Africa": 0.5283108862766553,
                                                                  "Asia": 0.4107837821244865,
                                                                  "Europe": 0.052427054311314135,
                                                                  "South America": 0.008220686585595112
                                                                },
                                                                "entropy": 0.898962187684479,
                                                                "value": "Africa"
                                                              },
                                                              "num_date": {
                                                                "confidence": [
                                                                  2020.2496909964916,
                                                                  2020.4741845805918
                                                                ],
                                                                "value": 2020.3974206919786
                                                              },
                                                              "subclade_membership": {
                                                                "value": "20B"
                                                              }
                                                            }
                                                          }
                                                        ],
                                                        "name": "NODE_0001856",
                                                        "node_attrs": {
                                                          "clade_membership": {
                                                            "value": "20B"
                                                          },
                                                          "div": 9,
                                                          "custom_location": {
                                                            "confidence": {
                                                              "Africa": 0.03980840490466194,
                                                              "Asia": 0.8982472443760903,
                                                              "Europe": 0.04701936528281068,
                                                              "South America": 0.014667824135905259
                                                            },
                                                            "entropy": 0.4327621338596995,
                                                            "value": "Asia"
                                                          },
                                                          "num_date": {
                                                            "confidence": [
                                                              2020.2614661725386,
                                                              2020.4247419287783
                                                            ],
                                                            "value": 2020.362439353803
                                                          },
                                                          "subclade_membership": {
                                                            "value": "20B"
                                                          }
                                                        }
                                                      }
                                                    ],
                                                    "name": "NODE_0002974",
                                                    "node_attrs": {
                                                      "clade_membership": {
                                                        "value": "20B"
                                                      },
                                                      "div": 9,
                                                      "custom_location": {
                                                        "confidence": {
                                                          "Africa": 0.012027556303298976,
                                                          "Asia": 0.8962523761076573,
                                                          "Europe": 0.05457220632389418,
                                                          "South America": 0.03680395002974657
                                                        },
                                                        "entropy": 0.4346459369187712,
                                                        "value": "Asia"
                                                      },
                                                      "num_date": {
                                                        "confidence": [
                                                          2020.2376631587329,
                                                          2020.3628409143325
                                                        ],
                                                        "value": 2020.2923688235887
                                                      },
                                                      "subclade_membership": {
                                                        "value": "20B"
                                                      }
                                                    }
                                                  }
                                                ],
                                                "name": "NODE_0001854",
                                                "node_attrs": {
                                                  "clade_membership": {
                                                    "value": "20B"
                                                  },
                                                  "div": 8,
                                                  "custom_location": {
                                                    "confidence": {
                                                      "Africa": 0.0168462574536382,
                                                      "Asia": 0.4747259465310263,
                                                      "Europe": 0.1864970304937868,
                                                      "South America": 0.3202116664021203
                                                    },
                                                    "entropy": 1.1127591288641037,
                                                    "value": "Asia"
                                                  },
                                                  "num_date": {
                                                    "confidence": [
                                                      2020.216771365509,
                                                      2020.2281420765028
                                                    ],
                                                    "value": 2020.2281420765028
                                                  },
                                                  "subclade_membership": {
                                                    "value": "20B"
                                                  }
                                                }
                                              },
                                              {
                                                "branch_attrs": {
                                                  "mutations": {}
                                                },
                                                "children": [
                                                  {
                                                    "branch_attrs": {
                                                      "mutations": {}
                                                    },
                                                    "children": [
                                                      {
                                                        "branch_attrs": {
                                                          "labels": {
                                                            "aa": "ORF1a: V868L, G3827V"
                                                          },
                                                          "mutations": {
                                                            "ORF1a": [
                                                              "V868L",
                                                              "G3827V"
                                                            ],
                                                            "nuc": [
                                                              "G2867T",
                                                              "G11745T"
                                                            ]
                                                          }
                                                        },
                                                        "name": "NorthMacedonia/883/2020",
                                                        "node_attrs": {

                                                          "author": {
                                                            "author": "RCGEB - MASA et al",
                                                            "value": "RCGEB - MASA et al"
                                                          },
                                                          "clade_membership": {
                                                            "value": "20B"
                                                          },
                                                          "country": {
                                                            "value": "Europe"
                                                          },
                                                          "div": 10,
                                                          "division": {
                                                            "value": "Europe"
                                                          },
                                                          "division_exposure": {
                                                            "value": "Europe"
                                                          },
                                                          "gisaid_epi_isl": {
                                                            "value": "EPI_ISL_677674"
                                                          },
                                                          "host": {
                                                            "value": "Human"
                                                          },
                                                          "custom_location": {
                                                            "confidence": {
                                                              "Europe": 1.0
                                                            },
                                                            "entropy": -1.000088900581841e-12,
                                                            "value": "Europe"
                                                          },
                                                          "num_date": {
                                                            "confidence": [
                                                              2020.3838797814208,
                                                              2020.3838797814208
                                                            ],
                                                            "value": 2020.3838797814208
                                                          },
                                                          "originating_lab": {
                                                            "value": "General Hospital - Prilep"
                                                          },
                                                          "pangolin_lineage": {
                                                            "value": "B.1.1.162"
                                                          },
                                                          "recency": {
                                                            "value": "Older"
                                                          },
                                                          "region": {
                                                            "value": "Europe"
                                                          },
                                                          "region_exposure": {
                                                            "value": "Europe"
                                                          },

                                                          "subclade_membership": {
                                                            "value": "20B"
                                                          },
                                                          "submitting_lab": {
                                                            "value": "Research Center for Genetic Engineering and Biotechnology \"Georgi D. Efremov\u201d , Macedonian Academy of Sciences and Arts"
                                                          },
                                                          "url": "https://www.gisaid.org"
                                                        }
                                                      },
                                                      {
                                                        "branch_attrs": {
                                                          "mutations": {
                                                            "nuc": [
                                                              "C9286T"
                                                            ]
                                                          }
                                                        },
                                                        "children": [
                                                          {
                                                            "branch_attrs": {
                                                              "labels": {
                                                                "aa": "ORF1a: A3657V"
                                                              },
                                                              "mutations": {
                                                                "ORF1a": [
                                                                  "A3657V"
                                                                ],
                                                                "nuc": [
                                                                  "G9130T",
                                                                  "C11235T",
                                                                  "C15324T"
                                                                ]
                                                              }
                                                            },
                                                            "name": "Switzerland/GL-ETHZ-200072/2020",
                                                            "node_attrs": {
                                                              "author": {
                                                                "author": "Christian Beisel et al",
                                                                "value": "Christian Beisel et al"
                                                              },
                                                              "clade_membership": {
                                                                "value": "20B"
                                                              },
                                                              "country": {
                                                                "value": "Europe"
                                                              },
                                                              "div": 12,
                                                              "division": {
                                                                "value": "Europe"
                                                              },
                                                              "division_exposure": {
                                                                "value": "Europe"
                                                              },
                                                              "gisaid_epi_isl": {
                                                                "value": "EPI_ISL_510752"
                                                              },
                                                              "host": {
                                                                "value": "Human"
                                                              },
                                                              "custom_location": {
                                                                "confidence": {
                                                                  "Europe": 0.9999999999999999
                                                                },
                                                                "entropy": -9.99866855976916e-13,
                                                                "value": "Europe"
                                                              },
                                                              "num_date": {
                                                                "confidence": [
                                                                  2020.5396174863388,
                                                                  2020.5396174863388
                                                                ],
                                                                "value": 2020.5396174863388
                                                              },
                                                              "originating_lab": {
                                                                "value": "Viollier AG"
                                                              },
                                                              "pangolin_lineage": {
                                                                "value": "B.1"
                                                              },
                                                              "recency": {
                                                                "value": "Older"
                                                              },
                                                              "region": {
                                                                "value": "Europe"
                                                              },
                                                              "region_exposure": {
                                                                "value": "Europe"
                                                              },
                                                              "subclade_membership": {
                                                                "value": "20B"
                                                              },
                                                              "submitting_lab": {
                                                                "value": "Department of Biosystems Science and Engineering, ETH Z\u00fcrich"
                                                              },
                                                              "url": "https://www.gisaid.org"
                                                            }
                                                          },
                                                          {
                                                            "branch_attrs": {
                                                              "labels": {
                                                                "aa": "N: P151L; ORF1a: S1361P, P3371S; ORF1b: A414V; S: M153T"
                                                              },
                                                              "mutations": {
                                                                "N": [
                                                                  "P151L"
                                                                ],
                                                                "ORF1a": [
                                                                  "S1361P",
                                                                  "P3371S"
                                                                ],
                                                                "ORF1b": [
                                                                  "A414V"
                                                                ],
                                                                "S": [
                                                                  "M153T"
                                                                ],
                                                                "nuc": [
                                                                  "T4346C",
                                                                  "C10376T",
                                                                  "C14708T",
                                                                  "T22020C",
                                                                  "C28725T",
                                                                  "G29692T"
                                                                ]
                                                              }
                                                            },
                                                            "children": [
                                                              {
                                                                "branch_attrs": {
                                                                  "labels": {
                                                                    "aa": "N: R226K, P383S; S: K1191N"
                                                                  },
                                                                  "mutations": {
                                                                    "N": [
                                                                      "R226K",
                                                                      "P383S"
                                                                    ],
                                                                    "S": [
                                                                      "K1191N"
                                                                    ],
                                                                    "nuc": [
                                                                      "T7822A",
                                                                      "G19872T",
                                                                      "G25135T",
                                                                      "C28849T",
                                                                      "G28950A",
                                                                      "C29420T",
                                                                      "G29703T"
                                                                    ]
                                                                  }
                                                                },
                                                                "name": "Japan/Donner216/2020",
                                                                "node_attrs": {
                                                                  "author": {
                                                                    "author": "Kenjiro Kosaki et al",
                                                                    "value": "Kenjiro Kosaki et al"
                                                                  },
                                                                  "clade_membership": {
                                                                    "value": "20B"
                                                                  },
                                                                  "country": {
                                                                    "value": "Asia"
                                                                  },
                                                                  "div": 22,
                                                                  "division": {
                                                                    "value": "Asia"
                                                                  },
                                                                  "division_exposure": {
                                                                    "value": "Asia"
                                                                  },
                                                                  "gisaid_epi_isl": {
                                                                    "value": "EPI_ISL_915406"
                                                                  },
                                                                  "host": {
                                                                    "value": "Human"
                                                                  },
                                                                  "custom_location": {
                                                                    "confidence": {
                                                                      "Asia": 1.0
                                                                    },
                                                                    "entropy": -1.000088900581841e-12,
                                                                    "value": "Asia"
                                                                  },
                                                                  "num_date": {
                                                                    "confidence": [
                                                                      2020.8237704918033,
                                                                      2020.8237704918033
                                                                    ],
                                                                    "value": 2020.8237704918033
                                                                  },
                                                                  "originating_lab": {
                                                                    "value": "Keio University School of Medicine"
                                                                  },
                                                                  "pangolin_lineage": {
                                                                    "value": "B.1.1.284"
                                                                  },
                                                                  "recency": {
                                                                    "value": "One month ago"
                                                                  },
                                                                  "region": {
                                                                    "value": "Asia"
                                                                  },
                                                                  "region_exposure": {
                                                                    "value": "Asia"
                                                                  },
                                                                  "subclade_membership": {
                                                                    "value": "20B"
                                                                  },
                                                                  "submitting_lab": {
                                                                    "value": "Keio University School of Medicine"
                                                                  },
                                                                  "url": "https://www.gisaid.org"
                                                                }
                                                              },
                                                              {
                                                                "branch_attrs": {
                                                                  "mutations": {}
                                                                },
                                                                "children": [
                                                                  {
                                                                    "branch_attrs": {
                                                                      "labels": {
                                                                        "aa": "ORF1a: S166G, S2285F"
                                                                      },
                                                                      "mutations": {
                                                                        "ORF1a": [
                                                                          "S166G",
                                                                          "S2285F"
                                                                        ],
                                                                        "nuc": [
                                                                          "A761G",
                                                                          "C7119T",
                                                                          "G11335T",
                                                                          "C29635T"
                                                                        ]
                                                                      }
                                                                    },
                                                                    "name": "Japan/Donner217/2020",
                                                                    "node_attrs": {
                                                                      "author": {
                                                                        "author": "Kenjiro Kosaki et al",
                                                                        "value": "Kenjiro Kosaki et al"
                                                                      },
                                                                      "clade_membership": {
                                                                        "value": "20B"
                                                                      },
                                                                      "country": {
                                                                        "value": "Asia"
                                                                      },
                                                                      "div": 19,
                                                                      "division": {
                                                                        "value": "Asia"
                                                                      },
                                                                      "division_exposure": {
                                                                        "value": "Asia"
                                                                      },
                                                                      "gisaid_epi_isl": {
                                                                        "value": "EPI_ISL_915407"
                                                                      },
                                                                      "host": {
                                                                        "value": "Human"
                                                                      },
                                                                      "custom_location": {
                                                                        "confidence": {
                                                                          "Asia": 1.0
                                                                        },
                                                                        "entropy": -1.000088900581841e-12,
                                                                        "value": "Asia"
                                                                      },
                                                                      "num_date": {
                                                                        "confidence": [
                                                                          2020.8265027322404,
                                                                          2020.8265027322404
                                                                        ],
                                                                        "value": 2020.8265027322404
                                                                      },
                                                                      "originating_lab": {
                                                                        "value": "Keio University School of Medicine"
                                                                      },
                                                                      "pangolin_lineage": {
                                                                        "value": "B.1.1.284"
                                                                      },
                                                                      "recency": {
                                                                        "value": "One month ago"
                                                                      },
                                                                      "region": {
                                                                        "value": "Asia"
                                                                      },
                                                                      "region_exposure": {
                                                                        "value": "Asia"
                                                                      },
                                                                      "subclade_membership": {
                                                                        "value": "20B"
                                                                      },
                                                                      "submitting_lab": {
                                                                        "value": "Keio University School of Medicine"
                                                                      },
                                                                      "url": "https://www.gisaid.org"
                                                                    }
                                                                  },
                                                                  {
                                                                    "branch_attrs": {
                                                                      "mutations": {}
                                                                    },
                                                                    "children": [
                                                                      {
                                                                        "branch_attrs": {
                                                                          "labels": {
                                                                            "aa": "ORF1a: V35L, A2249V"
                                                                          },
                                                                          "mutations": {
                                                                            "ORF1a": [
                                                                              "V35L",
                                                                              "A2249V"
                                                                            ],
                                                                            "nuc": [
                                                                              "G368T",
                                                                              "C7011T"
                                                                            ]
                                                                          }
                                                                        },
                                                                        "name": "Japan/NGY-NNH-055/2020",
                                                                        "node_attrs": {
                                                                          "author": {
                                                                            "author": "Yoshihiro Nakata et al",
                                                                            "value": "Yoshihiro Nakata et al"
                                                                          },
                                                                          "clade_membership": {
                                                                            "value": "20B"
                                                                          },
                                                                          "country": {
                                                                            "value": "Asia"
                                                                          },
                                                                          "div": 17,
                                                                          "division": {
                                                                            "value": "Asia"
                                                                          },
                                                                          "division_exposure": {
                                                                            "value": "Asia"
                                                                          },
                                                                          "gisaid_epi_isl": {
                                                                            "value": "EPI_ISL_637021"
                                                                          },
                                                                          "host": {
                                                                            "value": "Human"
                                                                          },
                                                                          "custom_location": {
                                                                            "confidence": {
                                                                              "Asia": 1.0
                                                                            },
                                                                            "entropy": -1.000088900581841e-12,
                                                                            "value": "Asia"
                                                                          },
                                                                          "num_date": {
                                                                            "confidence": [
                                                                              2020.8237704918033,
                                                                              2020.8237704918033
                                                                            ],
                                                                            "value": 2020.8237704918033
                                                                          },
                                                                          "originating_lab": {
                                                                            "value": "Department of Infectious Diseases and Immunology, National Hospital Organization Nagoya Medical Center"
                                                                          },
                                                                          "pangolin_lineage": {
                                                                            "value": "B.1.1.284"
                                                                          },
                                                                          "recency": {
                                                                            "value": "Older"
                                                                          },
                                                                          "region": {
                                                                            "value": "Asia"
                                                                          },
                                                                          "region_exposure": {
                                                                            "value": "Asia"
                                                                          },
                                                                          "subclade_membership": {
                                                                            "value": "20B"
                                                                          },
                                                                          "submitting_lab": {
                                                                            "value": "Clinical Research Center, National Hospital Organization Nagoya Medical Center"
                                                                          },
                                                                          "url": "https://www.gisaid.org"
                                                                        }
                                                                      },
                                                                      {
                                                                        "branch_attrs": {
                                                                          "mutations": {
                                                                            "nuc": [
                                                                              "A27633G"
                                                                            ]
                                                                          }
                                                                        },
                                                                        "children": [
                                                                          {
                                                                            "branch_attrs": {
                                                                              "labels": {
                                                                                "aa": "ORF1b: S1974I; ORF7b: H37P"
                                                                              },
                                                                              "mutations": {
                                                                                "ORF1b": [
                                                                                  "S1974I"
                                                                                ],
                                                                                "ORF7b": [
                                                                                  "H37P"
                                                                                ],
                                                                                "nuc": [
                                                                                  "G19388T",
                                                                                  "A27865C"
                                                                                ]
                                                                              }
                                                                            },
                                                                            "name": "Japan/Donner215/2020",
                                                                            "node_attrs": {
                                                                              "author": {
                                                                                "author": "Kenjiro Kosaki et al",
                                                                                "value": "Kenjiro Kosaki et al"
                                                                              },
                                                                              "clade_membership": {
                                                                                "value": "20B"
                                                                              },
                                                                              "country": {
                                                                                "value": "Asia"
                                                                              },
                                                                              "div": 18,
                                                                              "division": {
                                                                                "value": "Asia"
                                                                              },
                                                                              "division_exposure": {
                                                                                "value": "Asia"
                                                                              },
                                                                              "gisaid_epi_isl": {
                                                                                "value": "EPI_ISL_915405"
                                                                              },
                                                                              "host": {
                                                                                "value": "Human"
                                                                              },
                                                                              "custom_location": {
                                                                                "confidence": {
                                                                                  "Asia": 1.0
                                                                                },
                                                                                "entropy": -1.000088900581841e-12,
                                                                                "value": "Asia"
                                                                              },
                                                                              "num_date": {
                                                                                "confidence": [
                                                                                  2020.8265027322404,
                                                                                  2020.8265027322404
                                                                                ],
                                                                                "value": 2020.8265027322404
                                                                              },
                                                                              "originating_lab": {
                                                                                "value": "Keio University School of Medicine"
                                                                              },
                                                                              "pangolin_lineage": {
                                                                                "value": "B.1.1.284"
                                                                              },
                                                                              "recency": {
                                                                                "value": "One month ago"
                                                                              },
                                                                              "region": {
                                                                                "value": "Asia"
                                                                              },
                                                                              "region_exposure": {
                                                                                "value": "Asia"
                                                                              },
                                                                              "subclade_membership": {
                                                                                "value": "20B"
                                                                              },
                                                                              "submitting_lab": {
                                                                                "value": "Keio University School of Medicine"
                                                                              },
                                                                              "url": "https://www.gisaid.org"
                                                                            }
                                                                          },
                                                                          {
                                                                            "branch_attrs": {
                                                                              "labels": {
                                                                                "aa": "N: D144H, K203R, R204G; ORF1a: P2376L; ORF3a: V202L"
                                                                              },
                                                                              "mutations": {
                                                                                "N": [
                                                                                  "D144H",
                                                                                  "K203R",
                                                                                  "R204G"
                                                                                ],
                                                                                "ORF1a": [
                                                                                  "P2376L"
                                                                                ],
                                                                                "ORF3a": [
                                                                                  "V202L"
                                                                                ],
                                                                                "nuc": [
                                                                                  "C7392T",
                                                                                  "G25996T",
                                                                                  "C27654T",
                                                                                  "G28703C",
                                                                                  "A28881G",
                                                                                  "A28882G",
                                                                                  "C28883G"
                                                                                ]
                                                                              }
                                                                            },
                                                                            "name": "Cambodia/171609/2020",
                                                                            "node_attrs": {

                                                                              "author": {
                                                                                "author": "Sokhoun Yann et al",
                                                                                "value": "Sokhoun Yann et al"
                                                                              },
                                                                              "clade_membership": {
                                                                                "value": "20B"
                                                                              },
                                                                              "country": {
                                                                                "value": "Asia"
                                                                              },
                                                                              "div": 23,
                                                                              "division": {
                                                                                "value": "Asia"
                                                                              },
                                                                              "division_exposure": {
                                                                                "value": "Asia"
                                                                              },
                                                                              "gisaid_epi_isl": {
                                                                                "value": "EPI_ISL_933785"
                                                                              },
                                                                              "host": {
                                                                                "value": "Human"
                                                                              },
                                                                              "custom_location": {
                                                                                "confidence": {
                                                                                  "Asia": 1.0
                                                                                },
                                                                                "entropy": -1.000088900581841e-12,
                                                                                "value": "Asia"
                                                                              },
                                                                              "num_date": {
                                                                                "confidence": [
                                                                                  2020.9658469945355,
                                                                                  2020.9658469945355
                                                                                ],
                                                                                "value": 2020.9658469945355
                                                                              },
                                                                              "originating_lab": {
                                                                                "value": "Virology Unit, Institut Pasteur du Cambodge"
                                                                              },
                                                                              "pangolin_lineage": {
                                                                                "value": "B.1"
                                                                              },
                                                                              "recency": {
                                                                                "value": "One month ago"
                                                                              },
                                                                              "region": {
                                                                                "value": "Asia"
                                                                              },
                                                                              "region_exposure": {
                                                                                "value": "Asia"
                                                                              },

                                                                              "subclade_membership": {
                                                                                "value": "20B"
                                                                              },
                                                                              "submitting_lab": {
                                                                                "value": "Virology Unit, Institut Pasteur du Cambodge"
                                                                              },
                                                                              "url": "https://www.gisaid.org"
                                                                            }
                                                                          }
                                                                        ],
                                                                        "name": "NODE_0002994",
                                                                        "node_attrs": {
                                                                          "clade_membership": {
                                                                            "value": "20B"
                                                                          },
                                                                          "div": 16,
                                                                          "custom_location": {
                                                                            "confidence": {
                                                                              "Asia": 0.9978306115410326,
                                                                              "Europe": 0.0018800971374682341
                                                                            },
                                                                            "entropy": 0.016529861306858136,
                                                                            "value": "Asia"
                                                                          },
                                                                          "num_date": {
                                                                            "confidence": [
                                                                              2020.541434460516,
                                                                              2020.8177716183613
                                                                            ],
                                                                            "value": 2020.7688583017923
                                                                          },
                                                                          "subclade_membership": {
                                                                            "value": "20B"
                                                                          }
                                                                        }
                                                                      }
                                                                    ],
                                                                    "name": "NODE_0001878",
                                                                    "node_attrs": {
                                                                      "clade_membership": {
                                                                        "value": "20B"
                                                                      },
                                                                      "div": 15,
                                                                      "custom_location": {
                                                                        "confidence": {
                                                                          "Asia": 0.9969712221760807,
                                                                          "Europe": 0.002675040942491699
                                                                        },
                                                                        "entropy": 0.021930447656194552,
                                                                        "value": "Asia"
                                                                      },
                                                                      "num_date": {
                                                                        "confidence": [
                                                                          2020.4979449731425,
                                                                          2020.7889925528177
                                                                        ],
                                                                        "value": 2020.7237796531365
                                                                      },
                                                                      "subclade_membership": {
                                                                        "value": "20B"
                                                                      }
                                                                    }
                                                                  }
                                                                ],
                                                                "name": "NODE_0001876",
                                                                "node_attrs": {
                                                                  "clade_membership": {
                                                                    "value": "20B"
                                                                  },
                                                                  "div": 15,
                                                                  "custom_location": {
                                                                    "confidence": {
                                                                      "Asia": 0.9904267832876336,
                                                                      "Europe": 0.008839655802135611
                                                                    },
                                                                    "entropy": 0.05714328348170288,
                                                                    "value": "Asia"
                                                                  },
                                                                  "num_date": {
                                                                    "confidence": [
                                                                      2020.4982541497648,
                                                                      2020.7893320192054
                                                                    ],
                                                                    "value": 2020.6707512585378
                                                                  },
                                                                  "subclade_membership": {
                                                                    "value": "20B"
                                                                  }
                                                                }
                                                              }
                                                            ],
                                                            "name": "NODE_0002991",
                                                            "node_attrs": {
                                                              "clade_membership": {
                                                                "value": "20B"
                                                              },
                                                              "div": 15,
                                                              "custom_location": {
                                                                "confidence": {
                                                                  "Asia": 0.9254263165670054,
                                                                  "Europe": 0.07096685792117122,
                                                                  "South America": 0.0026244136436380855
                                                                },
                                                                "entropy": 0.2825107243906715,
                                                                "value": "Asia"
                                                              },
                                                              "num_date": {
                                                                "confidence": [
                                                                  2020.5080190810193,
                                                                  2020.7704581972134
                                                                ],
                                                                "value": 2020.6008937362421
                                                              },
                                                              "subclade_membership": {
                                                                "value": "20B"
                                                              }
                                                            }
                                                          }
                                                        ],
                                                        "name": "NODE_0002990",
                                                        "node_attrs": {
                                                          "clade_membership": {
                                                            "value": "20B"
                                                          },
                                                          "div": 9,
                                                          "custom_location": {
                                                            "confidence": {
                                                              "Africa": 0.004293790186750898,
                                                              "Asia": 0.28198958133938,
                                                              "Europe": 0.7033808124101028,
                                                              "South America": 0.009573701939602724
                                                            },
                                                            "entropy": 0.6784119968021636,
                                                            "value": "Europe"
                                                          },
                                                          "num_date": {
                                                            "confidence": [
                                                              2020.2106154780977,
                                                              2020.4806443527798
                                                            ],
                                                            "value": 2020.3919000742444
                                                          },
                                                          "subclade_membership": {
                                                            "value": "20B"
                                                          }
                                                        }
                                                      }
                                                    ],
                                                    "name": "NODE_0001869",
                                                    "node_attrs": {
                                                      "clade_membership": {
                                                        "value": "20B"
                                                      },
                                                      "div": 8,
                                                      "custom_location": {
                                                        "confidence": {
                                                          "Africa": 0.012316117644071636,
                                                          "Asia": 0.19519451457737727,
                                                          "Europe": 0.7751112116750727,
                                                          "South America": 0.01661150782308437
                                                        },
                                                        "entropy": 0.6445979152475692,
                                                        "value": "Europe"
                                                      },
                                                      "num_date": {
                                                        "confidence": [
                                                          2020.1577407278419,
                                                          2020.3601689040945
                                                        ],
                                                        "value": 2020.292557118538
                                                      },
                                                      "subclade_membership": {
                                                        "value": "20B"
                                                      }
                                                    }
                                                  },
                                                  {
                                                    "branch_attrs": {
                                                      "mutations": {}
                                                    },
                                                    "children": [
                                                      {
                                                        "branch_attrs": {
                                                          "mutations": {}
                                                        },
                                                        "children": [
                                                          {
                                                            "branch_attrs": {
                                                              "labels": {
                                                                "aa": "ORF7a: F54-, A55-, L56-, T57-, C58-, F59-, S60-, T61-, Q62-, F63-, A64-, F65-, A66-, C67-, P68-, D69-, G70-, V71-, K72-, H73-, V74-, Y75-, Q76-, L77-, R78-, A79-, R80-, S81-, V82X, Q90P, *122X"
                                                              },
                                                              "mutations": {
                                                                "ORF7a": [
                                                                  "F54-",
                                                                  "A55-",
                                                                  "L56-",
                                                                  "T57-",
                                                                  "C58-",
                                                                  "F59-",
                                                                  "S60-",
                                                                  "T61-",
                                                                  "Q62-",
                                                                  "F63-",
                                                                  "A64-",
                                                                  "F65-",
                                                                  "A66-",
                                                                  "C67-",
                                                                  "P68-",
                                                                  "D69-",
                                                                  "G70-",
                                                                  "V71-",
                                                                  "K72-",
                                                                  "H73-",
                                                                  "V74-",
                                                                  "Y75-",
                                                                  "Q76-",
                                                                  "L77-",
                                                                  "R78-",
                                                                  "A79-",
                                                                  "R80-",
                                                                  "S81-",
                                                                  "V82X",
                                                                  "Q90P",
                                                                  "*122X"
                                                                ],
                                                                "nuc": [
                                                                  "T27553-",
                                                                  "T27554-",
                                                                  "T27555-",
                                                                  "G27556-",
                                                                  "C27557-",
                                                                  "A27558-",
                                                                  "C27559-",
                                                                  "T27560-",
                                                                  "G27561-",
                                                                  "A27562-",
                                                                  "C27563-",
                                                                  "T27564-",
                                                                  "T27565-",
                                                                  "G27566-",
                                                                  "C27567-",
                                                                  "T27568-",
                                                                  "T27569-",
                                                                  "T27570-",
                                                                  "A27571-",
                                                                  "G27572-",
                                                                  "C27573-",
                                                                  "A27574-",
                                                                  "C27575-",
                                                                  "T27576-",
                                                                  "C27577-",
                                                                  "A27578-",
                                                                  "A27579-",
                                                                  "T27580-",
                                                                  "T27581-",
                                                                  "T27582-",
                                                                  "G27583-",
                                                                  "C27584-",
                                                                  "T27585-",
                                                                  "T27586-",
                                                                  "T27587-",
                                                                  "T27588-",
                                                                  "G27589-",
                                                                  "C27590-",
                                                                  "T27591-",
                                                                  "T27592-",
                                                                  "G27593-",
                                                                  "T27594-",
                                                                  "C27595-",
                                                                  "C27596-",
                                                                  "T27597-",
                                                                  "G27598-",
                                                                  "A27599-",
                                                                  "C27600-",
                                                                  "G27601-",
                                                                  "G27602-",
                                                                  "C27603-",
                                                                  "G27604-",
                                                                  "T27605-",
                                                                  "A27606-",
                                                                  "A27607-",
                                                                  "A27608-",
                                                                  "A27609-",
                                                                  "C27610-",
                                                                  "A27611-",
                                                                  "C27612-",
                                                                  "G27613-",
                                                                  "T27614-",
                                                                  "C27615-",
                                                                  "T27616-",
                                                                  "A27617-",
                                                                  "T27618-",
                                                                  "C27619-",
                                                                  "A27620-",
                                                                  "G27621-",
                                                                  "T27622-",
                                                                  "T27623-",
                                                                  "A27624-",
                                                                  "C27625-",
                                                                  "G27626-",
                                                                  "T27627-",
                                                                  "G27628-",
                                                                  "C27629-",
                                                                  "C27630-",
                                                                  "A27631-",
                                                                  "G27632-",
                                                                  "A27633-",
                                                                  "T27634-",
                                                                  "C27635-",
                                                                  "A27636-",
                                                                  "G27637-",
                                                                  "A27662C"
                                                                ]
                                                              }
                                                            },
                                                            "name": "Japan/NGY-NNH-028/2020",
                                                            "node_attrs": {
                                                              "author": {
                                                                "author": "Yoshihiro Nakata et al",
                                                                "value": "Yoshihiro Nakata et al"
                                                              },
                                                              "clade_membership": {
                                                                "value": "20B"
                                                              },
                                                              "country": {
                                                                "value": "Asia"
                                                              },
                                                              "div": 9,
                                                              "division": {
                                                                "value": "Asia"
                                                              },
                                                              "division_exposure": {
                                                                "value": "Asia"
                                                              },
                                                              "gisaid_epi_isl": {
                                                                "value": "EPI_ISL_637075"
                                                              },
                                                              "host": {
                                                                "value": "Human"
                                                              },
                                                              "custom_location": {
                                                                "confidence": {
                                                                  "Asia": 1.0
                                                                },
                                                                "entropy": -1.000088900581841e-12,
                                                                "value": "Asia"
                                                              },
                                                              "num_date": {
                                                                "confidence": [
                                                                  2020.3319672131147,
                                                                  2020.3319672131147
                                                                ],
                                                                "value": 2020.3319672131147
                                                              },
                                                              "originating_lab": {
                                                                "value": "Department of Infectious Diseases and Immunology, National Hospital Organization Nagoya Medical Center"
                                                              },
                                                              "pangolin_lineage": {
                                                                "value": "B.1.1.162"
                                                              },
                                                              "recency": {
                                                                "value": "Older"
                                                              },
                                                              "region": {
                                                                "value": "Asia"
                                                              },
                                                              "region_exposure": {
                                                                "value": "Asia"
                                                              },
                                                              "subclade_membership": {
                                                                "value": "20B"
                                                              },
                                                              "submitting_lab": {
                                                                "value": "Clinical Research Center, National Hospital Organization Nagoya Medical Center"
                                                              },
                                                              "url": "https://www.gisaid.org"
                                                            }
                                                          },
                                                          {
                                                            "branch_attrs": {
                                                              "labels": {
                                                                "aa": "ORF3a: S171L"
                                                              },
                                                              "mutations": {
                                                                "ORF3a": [
                                                                  "S171L"
                                                                ],
                                                                "nuc": [
                                                                  "C25904T"
                                                                ]
                                                              }
                                                            },
                                                            "children": [
                                                              {
                                                                "branch_attrs": {
                                                                  "labels": {
                                                                    "aa": "N: H145Y; ORF1a: L2105V; ORF3a: A143V"
                                                                  },
                                                                  "mutations": {
                                                                    "N": [
                                                                      "H145Y"
                                                                    ],
                                                                    "ORF1a": [
                                                                      "L2105V"
                                                                    ],
                                                                    "ORF3a": [
                                                                      "A143V"
                                                                    ],
                                                                    "nuc": [
                                                                      "G3340T",
                                                                      "C6578G",
                                                                      "C25820T",
                                                                      "C28706T",
                                                                      "C29555T"
                                                                    ]
                                                                  }
                                                                },
                                                                "name": "Ghana/UHAS-V873/2020",
                                                                "node_attrs": {

                                                                  "author": {
                                                                    "author": "Kwabena O. Duedu et al",
                                                                    "value": "Kwabena O. Duedu et al"
                                                                  },
                                                                  "clade_membership": {
                                                                    "value": "20B"
                                                                  },
                                                                  "country": {
                                                                    "value": "Africa"
                                                                  },
                                                                  "div": 14,
                                                                  "division": {
                                                                    "value": "Africa"
                                                                  },
                                                                  "division_exposure": {
                                                                    "value": "Africa"
                                                                  },
                                                                  "gisaid_epi_isl": {
                                                                    "value": "EPI_ISL_861460"
                                                                  },
                                                                  "host": {
                                                                    "value": "Human"
                                                                  },
                                                                  "custom_location": {
                                                                    "confidence": {
                                                                      "Africa": 1.0
                                                                    },
                                                                    "entropy": -1.000088900581841e-12,
                                                                    "value": "Africa"
                                                                  },
                                                                  "num_date": {
                                                                    "confidence": [
                                                                      2020.886612021858,
                                                                      2020.886612021858
                                                                    ],
                                                                    "value": 2020.886612021858
                                                                  },
                                                                  "originating_lab": {
                                                                    "value": "UHAS COVID-19 Lab"
                                                                  },
                                                                  "pangolin_lineage": {
                                                                    "value": "B.1.1.29"
                                                                  },
                                                                  "recency": {
                                                                    "value": "Older"
                                                                  },
                                                                  "region": {
                                                                    "value": "Africa"
                                                                  },
                                                                  "region_exposure": {
                                                                    "value": "Africa"
                                                                  },

                                                                  "subclade_membership": {
                                                                    "value": "20B"
                                                                  },
                                                                  "submitting_lab": {
                                                                    "value": "UHAS COVID-19 Lab"
                                                                  },
                                                                  "url": "https://www.gisaid.org"
                                                                }
                                                              },
                                                              {
                                                                "branch_attrs": {
                                                                  "mutations": {
                                                                    "nuc": [
                                                                      "C1213T",
                                                                      "C7765T",
                                                                      "C14845T",
                                                                      "C25207T",
                                                                      "T28723C"
                                                                    ]
                                                                  }
                                                                },
                                                                "name": "Zambia/ZMB-42420/2020",
                                                                "node_attrs": {

                                                                  "author": {
                                                                    "author": "Mulenga Mwenda-Chimfwembe et al",
                                                                    "value": "Mulenga Mwenda-Chimfwembe et al"
                                                                  },
                                                                  "clade_membership": {
                                                                    "value": "20B"
                                                                  },
                                                                  "country": {
                                                                    "value": "Africa"
                                                                  },
                                                                  "div": 14,
                                                                  "division": {
                                                                    "value": "Africa"
                                                                  },
                                                                  "division_exposure": {
                                                                    "value": "Africa"
                                                                  },
                                                                  "gisaid_epi_isl": {
                                                                    "value": "EPI_ISL_977255"
                                                                  },
                                                                  "host": {
                                                                    "value": "Human"
                                                                  },
                                                                  "custom_location": {
                                                                    "confidence": {
                                                                      "Africa": 1.0
                                                                    },
                                                                    "entropy": -1.000088900581841e-12,
                                                                    "value": "Africa"
                                                                  },
                                                                  "num_date": {
                                                                    "confidence": [
                                                                      2020.5997267759562,
                                                                      2020.5997267759562
                                                                    ],
                                                                    "value": 2020.5997267759562
                                                                  },
                                                                  "originating_lab": {
                                                                    "value": "University of Zambia, School of Veterinary Medicine"
                                                                  },
                                                                  "pangolin_lineage": {
                                                                    "value": "B.1.1.144"
                                                                  },
                                                                  "recency": {
                                                                    "value": "One month ago"
                                                                  },
                                                                  "region": {
                                                                    "value": "Africa"
                                                                  },
                                                                  "region_exposure": {
                                                                    "value": "Africa"
                                                                  },

                                                                  "subclade_membership": {
                                                                    "value": "20B"
                                                                  },
                                                                  "submitting_lab": {
                                                                    "value": "UNZAVET and PATH"
                                                                  },
                                                                  "url": "https://www.gisaid.org"
                                                                }
                                                              }
                                                            ],
                                                            "name": "NODE_0002989",
                                                            "node_attrs": {
                                                              "clade_membership": {
                                                                "value": "20B"
                                                              },
                                                              "div": 9,
                                                              "custom_location": {
                                                                "confidence": {
                                                                  "Africa": 0.9619257743637435,
                                                                  "Asia": 0.013936554395670738,
                                                                  "Europe": 0.021419995079861785,
                                                                  "South America": 0.0026164715887045716
                                                                },
                                                                "entropy": 0.1957825691911843,
                                                                "value": "Africa"
                                                              },
                                                              "num_date": {
                                                                "confidence": [
                                                                  2020.246469062241,
                                                                  2020.5043131769794
                                                                ],
                                                                "value": 2020.418514331539
                                                              },
                                                              "subclade_membership": {
                                                                "value": "20B"
                                                              }
                                                            }
                                                          }
                                                        ],
                                                        "name": "NODE_0001881",
                                                        "node_attrs": {
                                                          "clade_membership": {
                                                            "value": "20B"
                                                          },
                                                          "div": 8,
                                                          "custom_location": {
                                                            "confidence": {
                                                              "Africa": 0.3531070907407913,
                                                              "Asia": 0.3894946449016989,
                                                              "Europe": 0.23766755801694284,
                                                              "South America": 0.018975308357875423
                                                            },
                                                            "entropy": 1.1575992995500357,
                                                            "value": "Asia"
                                                          },
                                                          "num_date": {
                                                            "confidence": [
                                                              2020.195897643149,
                                                              2020.3319672131147
                                                            ],
                                                            "value": 2020.315342194834
                                                          },
                                                          "subclade_membership": {
                                                            "value": "20B"
                                                          }
                                                        }
                                                      },
                                                      {
                                                        "branch_attrs": {
                                                          "mutations": {}
                                                        },
                                                        "children": [
                                                          {
                                                            "branch_attrs": {
                                                              "labels": {
                                                                "aa": "ORF1b: S2294N; S: A771S"
                                                              },
                                                              "mutations": {
                                                                "ORF1b": [
                                                                  "S2294N"
                                                                ],
                                                                "S": [
                                                                  "A771S"
                                                                ],
                                                                "nuc": [
                                                                  "G20348A",
                                                                  "G23873T"
                                                                ]
                                                              }
                                                            },
                                                            "name": "Nigeria/OG-CV387/2020",
                                                            "node_attrs": {

                                                              "author": {
                                                                "author": "Oluniyi P.E. et al et al",
                                                                "value": "Oluniyi P.E. et al et al"
                                                              },
                                                              "clade_membership": {
                                                                "value": "20B"
                                                              },
                                                              "country": {
                                                                "value": "Africa"
                                                              },
                                                              "div": 10,
                                                              "division": {
                                                                "value": "Africa"
                                                              },
                                                              "division_exposure": {
                                                                "value": "Africa"
                                                              },
                                                              "gisaid_epi_isl": {
                                                                "value": "EPI_ISL_730040"
                                                              },
                                                              "host": {
                                                                "value": "Human"
                                                              },
                                                              "custom_location": {
                                                                "confidence": {
                                                                  "Africa": 1.0
                                                                },
                                                                "entropy": -1.000088900581841e-12,
                                                                "value": "Africa"
                                                              },
                                                              "num_date": {
                                                                "confidence": [
                                                                  2020.4084699453551,
                                                                  2020.4084699453551
                                                                ],
                                                                "value": 2020.4084699453551
                                                              },
                                                              "originating_lab": {
                                                                "value": "Nigeria Centre for Disease Control (NCDC)"
                                                              },
                                                              "pangolin_lineage": {
                                                                "value": "B.1"
                                                              },
                                                              "recency": {
                                                                "value": "Older"
                                                              },
                                                              "region": {
                                                                "value": "Africa"
                                                              },
                                                              "region_exposure": {
                                                                "value": "Africa"
                                                              },

                                                              "subclade_membership": {
                                                                "value": "20B"
                                                              },
                                                              "submitting_lab": {
                                                                "value": "African Centre of Excellence for Genomics of Infectious Diseases (ACEGID), Redeemer's University, Ede, Osun State, Nigeria"
                                                              },
                                                              "url": "https://www.gisaid.org"
                                                            }
                                                          },
                                                          {
                                                            "branch_attrs": {
                                                              "mutations": {}
                                                            },
                                                            "children": [
                                                              {
                                                                "branch_attrs": {
                                                                  "labels": {
                                                                    "aa": "ORF3a: T223I; S: K1045N"
                                                                  },
                                                                  "mutations": {
                                                                    "ORF3a": [
                                                                      "T223I"
                                                                    ],
                                                                    "S": [
                                                                      "K1045N"
                                                                    ],
                                                                    "nuc": [
                                                                      "C1441T",
                                                                      "C2509T",
                                                                      "C5974T",
                                                                      "T7327C",
                                                                      "C13887T",
                                                                      "C21772T",
                                                                      "G24697T",
                                                                      "T26047C",
                                                                      "C26060T"
                                                                    ]
                                                                  }
                                                                },
                                                                "name": "NorthMacedonia/29155/2020",
                                                                "node_attrs": {

                                                                  "author": {
                                                                    "author": "Aleksandar J. Dimovski et al",
                                                                    "value": "Aleksandar J. Dimovski et al"
                                                                  },
                                                                  "clade_membership": {
                                                                    "value": "20B"
                                                                  },
                                                                  "country": {
                                                                    "value": "Europe"
                                                                  },
                                                                  "div": 17,
                                                                  "division": {
                                                                    "value": "Europe"
                                                                  },
                                                                  "division_exposure": {
                                                                    "value": "Europe"
                                                                  },
                                                                  "gisaid_epi_isl": {
                                                                    "value": "EPI_ISL_953939"
                                                                  },
                                                                  "host": {
                                                                    "value": "Human"
                                                                  },
                                                                  "custom_location": {
                                                                    "confidence": {
                                                                      "Europe": 1.0
                                                                    },
                                                                    "entropy": -1.000088900581841e-12,
                                                                    "value": "Europe"
                                                                  },
                                                                  "num_date": {
                                                                    "confidence": [
                                                                      2020.9767759562842,
                                                                      2020.9767759562842
                                                                    ],
                                                                    "value": 2020.9767759562842
                                                                  },
                                                                  "originating_lab": {
                                                                    "value": "General Hospital - Veles"
                                                                  },
                                                                  "pangolin_lineage": {
                                                                    "value": "B.1.1.84"
                                                                  },
                                                                  "recency": {
                                                                    "value": "One month ago"
                                                                  },
                                                                  "region": {
                                                                    "value": "Europe"
                                                                  },
                                                                  "region_exposure": {
                                                                    "value": "Europe"
                                                                  },

                                                                  "subclade_membership": {
                                                                    "value": "20B"
                                                                  },
                                                                  "submitting_lab": {
                                                                    "value": "Research Center for Genetic Engineering and Biotechnology \"Georgi D. Efremov\u201d , Macedonian Academy of Sciences and Arts"
                                                                  },
                                                                  "url": "https://www.gisaid.org"
                                                                }
                                                              },
                                                              {
                                                                "branch_attrs": {
                                                                  "mutations": {}
                                                                },
                                                                "children": [
                                                                  {
                                                                    "branch_attrs": {
                                                                      "labels": {
                                                                        "aa": "ORF1a: N1172S, V1295F"
                                                                      },
                                                                      "mutations": {
                                                                        "ORF1a": [
                                                                          "N1172S",
                                                                          "V1295F"
                                                                        ],
                                                                        "nuc": [
                                                                          "A3780G",
                                                                          "G4148T",
                                                                          "C9565T",
                                                                          "T25279C"
                                                                        ]
                                                                      }
                                                                    },
                                                                    "children": [
                                                                      {
                                                                        "branch_attrs": {
                                                                          "labels": {
                                                                            "aa": "ORF1a: S135X, Y136X, G295D"
                                                                          },
                                                                          "mutations": {
                                                                            "ORF1a": [
                                                                              "S135X",
                                                                              "Y136X",
                                                                              "G295D"
                                                                            ],
                                                                            "nuc": [
                                                                              "G669-",
                                                                              "T670-",
                                                                              "T671-",
                                                                              "G1149A"
                                                                            ]
                                                                          }
                                                                        },
                                                                        "name": "NorthMacedonia/20144/2020",
                                                                        "node_attrs": {

                                                                          "author": {
                                                                            "author": "RCGEB - MASA et al",
                                                                            "value": "RCGEB - MASA et al"
                                                                          },
                                                                          "clade_membership": {
                                                                            "value": "20B"
                                                                          },
                                                                          "country": {
                                                                            "value": "Europe"
                                                                          },
                                                                          "div": 13,
                                                                          "division": {
                                                                            "value": "Europe"
                                                                          },
                                                                          "division_exposure": {
                                                                            "value": "Europe"
                                                                          },
                                                                          "gisaid_epi_isl": {
                                                                            "value": "EPI_ISL_933804"
                                                                          },
                                                                          "host": {
                                                                            "value": "Human"
                                                                          },
                                                                          "custom_location": {
                                                                            "confidence": {
                                                                              "Europe": 0.9999999999999999
                                                                            },
                                                                            "entropy": -9.99866855976916e-13,
                                                                            "value": "Europe"
```
